# Understanding Inequalities in Mental Health by Family Structure during COVID-19 Lockdowns: Evidence from the UK Household Longitudinal Study

**DOI:** 10.1101/2022.10.27.22281616

**Authors:** Michael J Green, Peter Craig, Evangelia Demou, S Vittal Katikireddi, Alastair H Leyland, Anna Pearce

## Abstract

**Background:** The COVID-19 pandemic increased psychiatric distress and impacts differed by family structure. We aimed to identify mechanisms contributing to these inequalities.

**Methods:** Survey data were from the UK Household Longitudinal Study. Psychiatric distress (GHQ-12) was measured in April 2020 (first UK lockdown; n=10,516), and January 2021 (lockdown re-introduced following eased restrictions; n=6,893). Pre-lockdown family structure comprised partner status and presence of children (<16 years). Mediating mechanisms included: active employment, financial strain, childcare/home-schooling, caring, and loneliness. Monte Carlo g-computation simulations were used to adjust for confounding and estimate total effects and decompositions into: controlled direct effects (effects if the mediator was absent), and portions eliminated (PE; representing differential exposure and vulnerability to the mediator).

**Results:** In January 2021, after adjustment, we estimated increased risk of distress among couples with children compared to couples with no children (RR: 1.48; 95% CI: 1.15-1.82), largely because of childcare/home-schooling (PE RR: 1.32; 95% CI: 1.00-1.64). Single respondents without children also had increased risk of distress compared to couples with no children (RR: 1.55; 95% CI: 1.27-1.83), and the largest PE was for loneliness (RR: 1.16; 95% CI: 1.05-1.27), though financial strain contributed (RR: 1.05; 95% CI: 0.99-1.12). Single parents demonstrated the highest levels of distress, but confounder adjustment suggested uncertain effects with wide confidence intervals. Findings were similar in April 2020 and when stratified by sex.

**Conclusions:** Access to childcare/schooling, financial security and social connection are important mechanisms that need addressing to avoid widening mental health inequalities during public health crises.

**Key Messages:**

- Couples with young children compared to those without, had raised risk of psychiatric distress during UK lockdowns. Effect decompositions suggested this was largely due to a combination of differential exposure and vulnerability to childcare and home-schooling.
- Among those without young children, being single compared to in a couple was associated with raised risk of psychiatric distress during UK lockdowns, with differential exposure to financial strain and loneliness both contributing to this inequality.
- There was not sufficient evidence to indicate that being single with young children increased risk of psychiatric distress relative to couples with young children or singles without.

## Supplementary File 2 for "Understanding Inequalities in Mental Health by Family Structure during COVID-19 Lockdowns: Evidence from the UK Household Longitudinal Study"

```
#Annotated Analytical Code for paper:
#Understanding Inequalities in Mental Health by Family Structure during COVID-19 Lockdowns: Evidence from the UK Household Longitudinal Study
#Code Written by Michael Green 2022

#overall contents
#1.setup
#2.running models on observed data
#3.build main simulation
#4.validate simulation 
#5.simulation experiments
#6.sensitivity analyses with tighter baseline controls
#7.additional decomposition

#sub-section contents
#1.set up
#1.1 set simulation parameters and working directory
#1.2 load packages/data
#1.3 define functions

#1.1 set simulation parameters and working directory
#gamma=number of simulations
gamma <- 1000
#seed for reproducibility
gbomb <- 1962
#number of cores for parallel sim runs
ncore <- 6
#working directory
setwd("T:/projects/Causal Lifecourse Methods S00333/Covid/FamStrSims")

#1.2 load packages
library(tidyverse)
library(survey)
library(nnet)
library(mlogit)
library(doParallel)
library(doRNG)
#memory.limit(4000)
packlist <- c('tidyverse','survey','nnet','mlogit')

#for loading/saving sessions
#save.image(file="rebuild2_180522.RData")
load("rebuild2alldone_270522.RData")

#1.3 define functions
#1.3.1 function for simulating multinomial outcomes from pred logistic link (4-cat)
#1.3.2 function for generating link functions within sims
#1.3.3 generic function for sim-ing vars
#1.3.4 function for extracting relevant output proportions for decomposition
#1.3.5 create dummies from 4-cat variable
#1.3.6 fill in dummy var blanks with 0s
#1.3.7 fill in blanks for dummies from 4-cat variable
#1.3.8 function for performing calculations for decomposition from extracted proportions
#1.3.9 function for getting decomp output for one mediator
#1.3.10 function for empirical standard error
#1.3.11 function for combining results from all mediators

#1.3.1 function for simulating multinomial outcomes from pred logistic link (4-cat)
mg_sim4cat <- function(data,c2exp,c3exp,c4exp,
                       c1dum="c1dum",c2dum="c2dum",c3dum="c3dum",c4dum="c4dum",cats="cats"){
  dat <- data
  dat$c1exp <- exp(0)
  dat[,c2exp] <- exp(dat[,c2exp])
  dat[,c3exp] <- exp(dat[,c3exp])
  dat[,c4exp] <- exp(dat[,c4exp])
  dat$tmp1 <- dat[,"c1exp"]+dat[,c2exp]+dat[,c3exp]+dat[,c4exp]
  dat$tmp2 <- if_else(dat[,"c1exp"]==0,0,dat[,"c1exp"]/dat[,"tmp1"])
  dat$tmp3 <- if_else(dat[,c2exp]==0,0,dat[,c2exp]/dat[,"tmp1"])
  dat$tmp4 <- if_else(dat[,c3exp]==0,0,dat[,c3exp]/dat[,"tmp1"])
  dat$tmp5 <- if_else(dat[,c4exp]==0,0,dat[,c4exp]/dat[,"tmp1"])
  dat$tmp2 <- if_else(dat$c1exp==Inf & dat$tmp1==Inf,1,dat$tmp2)
  dat$tmp3 <- if_else(dat[,c2exp]==Inf & dat$tmp1==Inf,1,dat$tmp3)
  dat$tmp4 <- if_else(dat[,c3exp]==Inf & dat$tmp1==Inf,1,dat$tmp4)
  dat$tmp5 <- if_else(dat[,c4exp]==Inf & dat$tmp1==Inf,1,dat$tmp5)
  tmp <- matrix(NA,nrow=nrow(dat),ncol=10)
  tmp[,2] <- dat$tmp2
  tmp[,3] <- dat$tmp3
  tmp[,4] <- dat$tmp4
  tmp[,5] <- dat$tmp5
  tmp[,6:9] <- t(apply((cbind(tmp[,2],tmp[,3],tmp[,4],tmp[,5])), 1, rmultinom, n = 1, size = 1))
  tmp[,10] <- 0*tmp[,6]+1*tmp[,7]+2*tmp[,8]+3*tmp[,9]
  dat2 <- data
  dat2[,c1dum] <- tmp[,6]
  dat2[,c2dum] <- tmp[,7]
  dat2[,c3dum] <- tmp[,8]
  dat2[,c4dum] <- tmp[,9]
  dat2[,cats] <- tmp[,10]
  return(dat2)
}
#1.3.2 function for generating link functions within sims
mg_link <- function(indat,betacall,
                    regvl,
                    pscol=1){
  tempdat <- indat
  tempdat[,"linkvar"] <- betacall[1,pscol]+(betacall[1,(1+pscol+length(regvl))]*tempdat[,"sex"])
  for(i in 1:(length(regvl))){
    tempdat[,"linkvar"] <- tempdat[,"linkvar"]+(betacall[1,i+pscol]*tempdat[,regvl[i]])+
      (betacall[1,1+i+pscol+length(regvl)]*tempdat[,regvl[i]]*tempdat[,"sex"])
  }
  return(tempdat$linkvar)
}

#1.3.3 function for calling link function to sim vars
mg_calllink <- function(indat,ncat=2,position,newvar,
                        newdum1=NA,newdum2=NA,newdum3=NA,newdum4=NA,
                        beta=betaray,np=nparam,
                        vrl=varl,prm=param){
  tdat <- indat
  if(ncat==2){
    tdat[,"newlink"] <- mg_link(tdat,betacall=beta,
                                regvl=vrl[[position]],pscol=np)
    tdat[,newvar] <- rbinom(n=nrow(tdat),size=1,prob=plogis(tdat$newlink))
    tdat <- select(tdat,-newlink)
  }
  else if (ncat==4){
    position2 <- position+1
    position3 <- position+2
    tdat$nulink1 <- mg_link(tdat,betacall=beta,
                            regvl=vrl[[position]],pscol=np) 
    tdat$nulink2 <- mg_link(tdat,betacall=beta,
                            regvl=vrl[[position2]],pscol=np+length(prm[[position]]))
    tdat$nulink3 <- mg_link(tdat,betacall=beta,
                            regvl=vrl[[position3]],pscol=np+length(prm[[position]])+
                              length(prm[[position2]]))
    tdat <- mg_sim4cat(tdat,c2exp="nulink1",c3exp="nulink2",c4exp="nulink3",
                       c1dum=newdum1,c2dum=newdum2,c3dum=newdum3,c4dum=newdum4,cats=newvar)
    tdat <- select(tdat,-nulink1,-nulink2,-nulink3)
  }
  return(tdat)
}

#1.3.4 function for extracting relevant output proportions for decomposition
mg_exprop <- function(Y0,Y1,Y00,Y01,Y10,Y11,varY="ghq_f",
                      varMa="anycAC"){
  if(nrow(Y0)==nrow(Y1) & 
     nrow(Y0)==nrow(Y00) & 
     nrow(Y0)==nrow(Y01) & 
     nrow(Y0)==nrow(Y10) & 
     nrow(Y0)==nrow(Y11)){
    outA <- matrix(NA,nrow=nrow(Y0),ncol=8)
    outA[,1] <- (Y0[,varMa])
    outA[,2] <- (Y1[,varMa])
    outA[,3] <- (Y0[,varY])
    outA[,4] <- (Y1[,varY])
    outA[,5] <- (Y00[,varY])
    outA[,6] <- (Y10[,varY])
    outA[,7] <- (Y01[,varY])
    outA[,8] <- (Y11[,varY])
  }
  else stop("input row numbers differ") 
  #storelist <- list(outA=outA,outB=outB,outC=outC,outAC=outAC)
  return(outA)
}

#1.3.5 function to create dummies from 4-cat variable
mgdum <- function(data,var4cats,newv1,newv2,newv3){
  data[,newv1] <- if_else(data[,var4cats]==0,0,NA_real_)
  data[,newv1] <- if_else(data[,var4cats]==1,1,data[,newv1])
  data[,newv2] <- if_else(data[,var4cats]==0,0,NA_real_)
  data[,newv2] <- if_else(data[,var4cats]==2,1,data[,newv2])
  data[,newv3] <- if_else(data[,var4cats]==0,0,NA_real_)
  data[,newv3] <- if_else(data[,var4cats]==3,1,data[,newv3])
  return(data)
}

#1.3.6 function to fill in dummy var blanks with 0s
mgdumfill <- function(x){
  x <- if_else(is.na(x),0,x)
  return(x)
}

#1.3.7 fill in blanks for dummies from 4-cat variable
mgdumfill4 <- function(data,c1,c2,c3,c4){
  data[,c2] <- mgdumfill(data[,c2])
  data[,c3] <- mgdumfill(data[,c3])
  data[,c4] <- mgdumfill(data[,c4])
  data[,c1] <- if_else(data[,c2]+data[,c3]+data[,c4]==0,1,0)
  return(data)
}


#1.3.8 function for performing calculations for decomposition from extracted proportions
mg_arrange <- function(simmatrix,bootmatrix){
  store <- matrix(NA,nrow=nrow(simmatrix),ncol=45)
  store[,1:8] <- simmatrix[,1:8]
  store[,9] <- store[,4]-store[,3]
  store[,10] <- store[,4]/store[,3]
  store[,11] <- store[,6]-store[,5]
  store[,12] <- store[,8]-store[,6]-store[,7]+store[,5]
  store[,13] <- store[,12]*store[,1]
  store[,14] <- store[,2]-store[,1]
  store[,15] <- store[,12]*store[,14]
  store[,16] <- store[,7]-store[,5]
  store[,17] <- store[,16]*store[,14]
  store[,18] <- store[,11]+store[,13]+store[,15]+store[,17]
  store[,19] <- store[,5]/store[,3]
  store[,20] <- store[,6]/store[,5]
  store[,21] <- store[,8]/store[,5]
  store[,22] <- store[,7]/store[,5]
  store[,23] <- store[,21]-store[,20]-store[,22]+1
  store[,24] <- store[,23]*store[,1]
  store[,25] <- store[,23]*store[,14]
  store[,26] <- store[,24]+1
  store[,27] <- store[,25]+1
  store[,28] <- (store[,22]-1)*store[,14]
  store[,29] <- store[,28]+1
  store[,30] <- (store[,19]*(store[,20]-1))
  store[,31] <- (store[,19]*store[,24])
  store[,32] <- (store[,19]*store[,25])
  store[,33] <- (store[,19]*store[,28])
  store[,34] <- store[,30]+1
  store[,35] <- store[,31]+1
  store[,36] <- store[,32]+1
  store[,37] <- store[,33]+1
  store[,38] <- 1+store[,30]+store[,31]+store[,32]+store[,33]
  store[,39] <- store[,23]*store[,2]
  store[,40] <- (store[,20]-1)+store[,39]+store[,28]
  store[,41] <- if_else(store[,40]==0,0,(store[,20]-1)/store[,40])
  store[,42] <- if_else(store[,40]==0,0,store[,24]/store[,40])
  store[,43] <- if_else(store[,40]==0,0,store[,25]/store[,40])
  store[,44] <- if_else(store[,40]==0,0,store[,28]/store[,40])
  store[,45] <- store[,41]+store[,42]+store[,43]+store[,44]
  #including this in case i want to go back to having a bootstrapped version
  storeb <- matrix(NA,nrow=nrow(bootmatrix),ncol=45)
  storeb[,1:8] <- bootmatrix[,1:8]
  storeb[,9] <- storeb[,4]-storeb[,3]
  storeb[,10] <- storeb[,4]/storeb[,3]
  storeb[,11] <- storeb[,6]-storeb[,5]
  storeb[,12] <- storeb[,8]-storeb[,6]-storeb[,7]+storeb[,5]
  storeb[,13] <- storeb[,12]*storeb[,1]
  storeb[,14] <- storeb[,2]-storeb[,1]
  storeb[,15] <- storeb[,12]*storeb[,14]
  storeb[,16] <- storeb[,7]-storeb[,5]
  storeb[,17] <- storeb[,16]*storeb[,14]
  storeb[,18] <- storeb[,11]+storeb[,13]+storeb[,15]+storeb[,17]
  storeb[,19] <- storeb[,5]/storeb[,3]
  storeb[,20] <- storeb[,6]/storeb[,5]
  storeb[,21] <- storeb[,8]/storeb[,5]
  storeb[,22] <- storeb[,7]/storeb[,5]
  storeb[,23] <- storeb[,21]-storeb[,20]-storeb[,22]+1
  storeb[,24] <- storeb[,23]*storeb[,1]
  storeb[,25] <- storeb[,23]*storeb[,14]
  storeb[,26] <- storeb[,24]+1
  storeb[,27] <- storeb[,25]+1
  storeb[,28] <- (storeb[,22]-1)*storeb[,14]
  storeb[,29] <- storeb[,28]+1
  storeb[,30] <- (storeb[,19]*(storeb[,20]-1))
  storeb[,31] <- (storeb[,19]*storeb[,24])
  storeb[,32] <- (storeb[,19]*storeb[,25])
  storeb[,33] <- (storeb[,19]*storeb[,28])
  storeb[,34] <- storeb[,30]+1
  storeb[,35] <- storeb[,31]+1
  storeb[,36] <- storeb[,32]+1
  storeb[,37] <- storeb[,33]+1
  storeb[,38] <- 1+storeb[,30]+storeb[,31]+storeb[,32]+storeb[,33]
  storeb[,39] <- storeb[,23]*storeb[,2]
  storeb[,40] <- (storeb[,20]-1)+storeb[,39]+storeb[,28]
  storeb[,41] <- if_else(storeb[,40]==0,0,(storeb[,20]-1)/storeb[,40])
  storeb[,42] <- if_else(storeb[,40]==0,0,storeb[,24]/storeb[,40])
  storeb[,43] <- if_else(storeb[,40]==0,0,storeb[,25]/storeb[,40])
  storeb[,44] <- if_else(storeb[,40]==0,0,storeb[,28]/storeb[,40])
  storeb[,45] <- storeb[,41]+storeb[,42]+storeb[,43]+storeb[,44]
  outlist <- list(sim=store,boot=storeb)
  return(outlist)
}

#1.3.9 function for getting decomp output for one mediator
mg_find1med <- function(inmat){
  #mean of all output
  namoutlist <- c("pM0","pM1","pY0","pY1","pY00","pY10","pY01","pY11","pY1_Y0",
                  "RR_Y1_Y0","p_CDE","p_INT","p_rINT","pM1_M0","p_mINT",
                  "Y01_Y00","p_PIE","p_TE","Kscal","RR_Y10_Y00",
                  "RR_Y11_Y00","RR_Y01_Y00","RERI","RERI_M0","RERI_M1_M0",
                  "RRraw_rINT","RRraw_mINT","RRPIE","RRraw_PIE","k_CDE",
                  "k_rINT","k_mINT","k_PIE","RRk_CDE","RRk_rINT",
                  "RRk_mINT","RRk_PIE","RRk_TE","RERI_M1","PAdenom",
                  "PA_CDE","PA_rINT","PA_mINT","PA_PIE","PAsum")
  stor2 <- matrix(NA,nrow=45,ncol=10)
  for (x in 1:45){
    stor2[x,1] <- mean(inmat$sim[,x])
    stor2[x,2] <- sd(inmat$sim[,x])
    stor2[x,3] <- empse(inmat$sim[,x])
    stor2[x,4] <- quantile(inmat$sim[,x],probs=0.025)
    stor2[x,5] <- quantile(inmat$sim[,x],probs=0.975)
    stor2[x,6] <- mean(inmat$boot[,x])
    stor2[x,7] <- sd(inmat$boot[,x])
    stor2[x,8] <- empse(inmat$boot[,x])
    stor2[x,9] <- quantile(inmat$boot[,x],probs=0.025)
    stor2[x,10] <- quantile(inmat$boot[,x],probs=0.975)
  }
  sumry <- data.frame(est=namoutlist,simmean=stor2[,1],simsd=stor2[,2],simse=stor2[,3],simmin95=stor2[,4],simmax95=stor2[,5],
                      btmean=stor2[,6],btsd=stor2[,7],btse=stor2[,8],btmin95=stor2[,9],btmax95=stor2[,10])
  sumry$min95 <- sumry$simmean-(1.96*sumry$simsd)
  sumry$max95 <- sumry$simmean+(1.96*sumry$simsd)
  RRtab <- select(sumry,est,simmean,min95,max95)
  RRtab$simmean <- round(RRtab$simmean, digits=2)
  RRtab$min95 <- round(RRtab$min95, digits=2)
  RRtab$max95 <- round(RRtab$max95, digits=2)
  RRtab <- slice(RRtab,c(34,37,35,36,10))
  gdat <- filter(sumry,est=="pY0"|est=="p_CDE"|est=="p_rINT"|
                   est=="p_mINT"|est=="p_PIE"|est=="pY1")
  gdat$X <- seq(1:6)
  for (e in 3:6){
    gdat[e,2] <- gdat[e,2]+gdat[1,2]
    gdat[e,12] <- gdat[e,12]+gdat[1,2]
    gdat[e,13] <- gdat[e,13]+gdat[1,2]
  }
  gdat$fx <- factor(gdat$X,
                    levels = c(1,2,3,4,5,6),
                    labels = c("Y0","Y1","+CDE","+rINT","+mINT","+PIE"))
  #gdat$fx <- if_else(gdat$fx==2,7,gdat$fx)
  gdecom <- ggplot(data = gdat) +
    geom_pointrange(mapping=aes(x=fx,y=simmean,ymin=min95,ymax=max95))+
    labs(title="",y="Proportion of GHQ cases",x="Decomposition")+
    coord_flip(ylim=c(0,0.5))
  Y0hist <- hist(inmat$boot[,3])
  Y1hist <- hist(inmat$boot[,4])
  RRY1_Y0hist <- hist(inmat$boot[,10])
  CDEhist <- hist(inmat$boot[,11])
  rINThist <- hist(inmat$boot[,13])
  mINThist <- hist(inmat$boot[,15])
  PIEhist <- hist(inmat$boot[,17])
  RR_CDEhist <- hist(inmat$boot[,34])
  RR_rINThist <- hist(inmat$boot[,35])
  RR_mINThist <- hist(inmat$boot[,36])
  RR_PIEhist <- hist(inmat$boot[,37])
  RR_TEhist <- hist(inmat$boot[,38])
  return(list(fullout=inmat,sumout=sumry,RRtab=RRtab,gdat=gdat,gdecom=gdecom,
              Y0hist=Y0hist,Y1hist=Y1hist,RRY1_Y0hist=RRY1_Y0hist,
              CDEhist=CDEhist,rINThist=rINThist,mINThist=mINThist,PIEhist=PIEhist,
              RR_CDEhist=RR_CDEhist,RR_rINThist=RR_rINThist,
              RR_mINThist=RR_mINThist,RR_PIEhist=RR_PIEhist,
              RR_TEhist=RR_TEhist))
}

#1.3.10 function for empirical standard error
empse <- function(p){
  (sqrt((sum((p-mean(p))^2))/((length(p))-1)))/(sqrt(length(p)))
}

#1.3.11 function for combining results from all mediators
mg_decom <- function(chc,hhc,emp,fin,lon,exp_lab="exposure group",ref_lab="reference group"){
  g1dat <- filter(emp$sumout,est=="pY0"|est=="pY1")
  g1dat$legend <- 1
  g1dat <- bind_rows(g1dat,filter(emp$sumout,est=="p_CDE"|
                                      est=="p_PIE"|
                                      est=="p_rINT"|
                                      est=="p_mINT"))
  g1dat[3:6,"legend"] <- 2
  g1dat <- bind_rows(g1dat,filter(fin$sumout,est=="p_CDE"|
                                      est=="p_PIE"|
                                      est=="p_rINT"|
                                      est=="p_mINT"))
  g1dat[7:10,"legend"] <- 3
  g1dat <- bind_rows(g1dat,filter(chc$sumout,est=="p_CDE"|
                                      est=="p_PIE"|
                                      est=="p_rINT"|
                                      est=="p_mINT"))
  g1dat[11:14,"legend"] <- 4
  g1dat <- bind_rows(g1dat,filter(hhc$sumout,est=="p_CDE"|
                                      est=="p_PIE"|
                                      est=="p_rINT"|
                                      est=="p_mINT"))
  g1dat[15:18,"legend"] <- 5
  g1dat <- bind_rows(g1dat,filter(lon$sumout,est=="p_CDE"|
                                      est=="p_PIE"|
                                      est=="p_rINT"|
                                      est=="p_mINT"))
  g1dat[19:22,"legend"] <- 6
  g1dat[,"newmean"] <- g1dat[,2]
  for (e in 3:22){
    g1dat[e,"newmean"] <- g1dat[e,2]+g1dat[1,2]
    g1dat[e,12] <- g1dat[e,2]+g1dat[1,2]-sqrt((g1dat[e,3]*g1dat[e,3])+(g1dat[1,3]*g1dat[1,3]))
    g1dat[e,13] <- g1dat[e,2]+g1dat[1,2]+sqrt((g1dat[e,3]*g1dat[e,3])+(g1dat[1,3]*g1dat[1,3]))
  }
  g1dat$X <- 0
  g1dat$X <- if_else(g1dat$est=="pY0",6,g1dat$X)
  g1dat$X <- if_else(g1dat$est=="pY1",1,g1dat$X)
  g1dat$X <- if_else(g1dat$est=="p_CDE",5,g1dat$X)
  g1dat$X <- if_else(g1dat$est=="p_PIE",4,g1dat$X)
  g1dat$X <- if_else(g1dat$est=="p_rINT",3,g1dat$X)
  g1dat$X <- if_else(g1dat$est=="p_mINT",2,g1dat$X)
  g1dat$X <- factor(g1dat$X,
                     levels = c(1,2,3,4,5,6),
                     labels = c(exp_lab,
                                "+Differential Exposure*Vulnerability (mINT)",
                                "+Differential Vulnerability (rINT)",
                                "+Differential Exposure (PIE)",
                                "+Controlled Direct Effect (CDE)",
                                ref_lab))
  g1 <- ggplot(data=g1dat,aes(x=X,y=newmean,
                                color=as.factor(legend),
                                size=as.factor(legend),
                                shape=as.factor(legend)))+
    geom_pointrange(aes(ymin=min95,ymax=max95),position=position_dodge(width=-0.5))+
    xlab("Decomposition")+
    ylab("Proportion of GHQ Cases")+
    #old color list: "#2E2D62","#FF9D1B","#C13D33","#67C04D","#008AAD","#923D9D"
    scale_color_manual(values=c("black","black","black","black","black","black"),name="Decomposition",
                       labels=c("Total Effect",
                                "Decomposition for Active Employment",
                                "Decomposition for Financial Strain",
                                "Decomposition for Childcare/Home-schooling",
                                "Decomposition for Caring",
                                "Decomposition for Loneliness"))+
    scale_size_manual(values=c(1,0.8,0.8,0.8,0.8,0.8),name="Decomposition",
                      labels=c("Total Effect",
                               "Decomposition for Active Employment",
                               "Decomposition for Financial Strain",
                               "Decomposition for Childcare/Home-schooling",
                               "Decomposition for Caring",
                               "Decomposition for Loneliness"))+
    scale_shape_manual(values=c(15,0,1,2,5,6),name="Decomposition",
                       labels=c("Total Effect",
                                "Decomposition for Active Employment",
                                "Decomposition for Financial Strain",
                                "Decomposition for Childcare/Home-schooling",
                                "Decomposition for Caring",
                                "Decomposition for Loneliness"))+
    coord_flip(ylim=c(0.1,0.7))+
    theme(axis.title=element_text(size=14,face="bold"),
          axis.text.y=element_text(size=12,vjust=0.5),
          axis.text.x=element_text(size=12,hjust=0.5),
          legend.text=element_text(size=12),
          legend.title=element_text(size=14,face="bold"))
  g2dat <- emp$RRtab
  g2dat[1:5,"legend"] <- 2
  g2dat <- bind_rows(g2dat,fin$RRtab[1:4,])
  g2dat[6:9,"legend"] <- 3
  g2dat <- bind_rows(g2dat,chc$RRtab[1:4,])
  g2dat[10:13,"legend"] <- 4
  g2dat <- bind_rows(g2dat,hhc$RRtab[1:4,])
  g2dat[14:17,"legend"] <- 5
  g2dat <- bind_rows(g2dat,lon$RRtab[1:4,])
  g2dat[18:21,"legend"] <- 6
  g2dat$X <- 0
  g2dat$X <- if_else(g2dat$est=="RR_Y1_Y0",1,g2dat$X)
  g2dat[,"legend"] <- if_else(g2dat$est=="RR_Y1_Y0",1,g2dat[,"legend"])
  g2dat$X <- if_else(g2dat$est=="RRk_CDE",5,g2dat$X)
  g2dat$X <- if_else(g2dat$est=="RRk_PIE",4,g2dat$X)
  g2dat$X <- if_else(g2dat$est=="RRk_rINT",3,g2dat$X)
  g2dat$X <- if_else(g2dat$est=="RRk_mINT",2,g2dat$X)
  g2dat$X <- factor(g2dat$X,
                     levels = c(1,2,3,4,5),
                     labels = c("Total Effect",
                                "Differential Exposure*Vulnerability (mINT)",
                                "Differential Vulnerability (rINT)",
                                "Differential Exposure (PIE)",
                                "Controlled Direct Effect (CDE)"))
  g2 <- ggplot(data=g2dat,aes(x=X,y=simmean,
                                color=as.factor(legend),
                                size=as.factor(legend),
                                shape=as.factor(legend)))+
    geom_pointrange(aes(ymin=min95,ymax=max95),position=position_dodge(width=-0.5))+
    xlab("Decomposition")+
    ylab("Relative Risk of Psychiatric Distress")+
    scale_color_manual(values=c("black","black","black","black","black","black"),name="Decomposition",
                       labels=c("Total Effect",
                                "Decomposition for Active Employment",
                                "Decomposition for Financial Strain",
                                "Decomposition for Childcare/Home-schooling",
                                "Decomposition for Caring",
                                "Decomposition for Loneliness"))+
    scale_size_manual(values=c(1,0.8,0.8,0.8,0.8,0.8),name="Decomposition",
                      labels=c("Total Effect",
                               "Decomposition for Active Employment",
                               "Decomposition for Financial Strain",
                               "Decomposition for Childcare/Home-schooling",
                               "Decomposition for Caring",
                               "Decomposition for Loneliness"))+
    scale_shape_manual(values=c(15,0,1,2,5,6),name="Decomposition",
                       labels=c("Total Effect",
                                "Decomposition for Active Employment",
                                "Decomposition for Financial Strain",
                                "Decomposition for Childcare/Home-schooling",
                                "Decomposition for Caring",
                                "Decomposition for Loneliness"))+
    coord_flip(ylim=c(0.25,1.75))+
    geom_hline(yintercept=1, color="black", linetype="solid",size=0.75)+
    theme(axis.title=element_text(size=14,face="bold"),
          axis.text.y=element_text(size=12,vjust=0.5),
          axis.text.x=element_text(size=12,hjust=0.5),
          legend.text=element_text(size=12),
          legend.title=element_text(size=14,face="bold"))
  gout <- list(pg=g1,pgdat=g1dat,rrg=g2,rrgdat=g2dat)
  return(gout)
}

#2.running models on observed data
#2.1 assumed causal ordering
#2.2 read in and set up jA data
#2.3 run models on observed jA data
#2.4 read in and set up E-FG data
#2.5 run models on observed E-FG data


#2.1 assumed causal ordering
#assumed causal ordering of variables:
#time-invariant (causal ordering doesn't matter here)
#sex ethmin lob_country agecat degree
#baseline famstr-either here or further down
#baseline vars
#v1: lob_illness j_ocsc lob_pov j_loneliness j_smokeyes i_modhighalc j_ghqcase
#v2: lob_illness j_ocsc lob_pov ce_loneliness ce_smokeyes ce_modhighalc ce_ghqcase
#alternative placement for baseline famstr
#follow up vars
#v1: ca_hhchg ca_shield ca_keywork ca_aemp ca_fndiff ca_chcare ca_hhcare ca_loneliness ca_ghqcase
#v2: cg_hhchg ag_evrshld cg_keywork cg_aemp cf_fndiff cg_chcare cg_hhcare cg_loneliness cg_ghqcase 

#2.2 read in and set up data
rawdat_jA <- read.csv("famsims_jAdat_130522.csv", header=TRUE)
rawdat_jA[,"lob_country"] <- rawdat_jA[,"lob_country"]-1
rawdat_jA <- mgdum(data=rawdat_jA,var4cats="lob_country",
                newv1="wales",
                newv2="scot",
                newv3="nirl")
rawdat_jA <- mgdumfill4(rawdat_jA,"england","wales","scot","nirl")
rawdat_jA[,"a1634"] <- if_else(rawdat_jA[,"agecat"]==1,0,NA_real_)
rawdat_jA[,"a1634"] <- if_else(rawdat_jA[,"agecat"]==0,1,rawdat_jA[,"a1634"])
rawdat_jA[,"a55plus"] <- if_else(rawdat_jA[,"agecat"]==1,0,NA_real_)
rawdat_jA[,"a55plus"] <- if_else(rawdat_jA[,"agecat"]==2,1,rawdat_jA[,"a55plus"])
rawdat_jA[,"a1634"] <- mgdumfill(rawdat_jA[,"a1634"])
rawdat_jA[,"a55plus"] <- mgdumfill(rawdat_jA[,"a55plus"])
rawdat_jA[,"a3554"] <- if_else(rawdat_jA[,"a1634"]+rawdat_jA[,"a55plus"]==0,1,0)
rawdat_jA$j_ocsc <- if_else(rawdat_jA$j_ocsc==4,as.integer(0),rawdat_jA$j_ocsc)
rawdat_jA <- mgdum(data=rawdat_jA,var4cats="j_ocsc",
                newv1="j_nssc1",
                newv2="j_nssc2",
                newv3="j_nssc3")
rawdat_jA$j_hhtyp <- rawdat_jA$j_hhtyp+1
rawdat_jA$j_hhtyp <- if_else(rawdat_jA$j_hhtyp==4,0,rawdat_jA$j_hhtyp)
rawdat_jA <- mgdum(data=rawdat_jA,var4cats="j_hhtyp",
                newv1="j_sngnk",
                newv2="j_sngwk",
                newv3="j_cplnk")

rawdat_j <- rawdat_jA
rawdat_jA <- filter(rawdat_j,caval==1)
ds_j <- svydesign(ids=~j_psu,data=rawdat_j,weights=~ca_iwgt_xw,strata=~j_strata)
ds_jA <- svydesign(ids=~j_psu,data=rawdat_jA,weights=~ca_iwgt_xw,strata=~j_strata)
jAvarlist <- c("j_sngnk","j_sngwk","j_cplnk","lob_illness","j_nssc1","j_nssc2","j_nssc3","lob_pov",
               "j_loneliness","j_smokeyes","i_modhighalc","j_ghqcase","ca_hhchg",
               "ca_shield","ca_keywork","ca_aemp","ca_fndiff","ca_chcare",
               "ca_hhcare","ca_loneliness","ca_ghqcase")
#2.3 run models on observed jA data
mg_observed <- function(base,basevarlist,jwgt,fuwgt,filterval){
  options(survey.lonely.psu="adjust")
  newvarlist <- c("sngnk","sngwk","cplnk","illness","nssc1","nssc2","nssc3","pov",
                  "lon_b","smokeyes","modhighalc","ghq_b","hhchg",
                  "shield","keywork","aemp","fndiff","chcare",
                  "hhcare","lon_f","ghq_f")
  for(i in 1:length(basevarlist)){
    base[,newvarlist[i]] <- base[,basevarlist[i]]
  }
  base_d <- svydesign(ids=~j_psu,data=base,weights=base[,jwgt],strata=~j_strata)
  mod_sngnk <- svyglm(sngnk~(ethmin+wales+scot+nirl+
                                   a1634+a55plus+degree)*sex,
                    family=quasibinomial(link = 'logit'), 
                    data=base, design=base_d)
  coef_sngnk <- coef(mod_sngnk)
  cov_sngnk <- vcov(mod_sngnk)
  vlist_sngnk <- c("ethmin","wales","scot","nirl","a1634","a55plus","degree")
  mod_sngwk <- svyglm(sngwk~(ethmin+wales+scot+nirl+
                                 a1634+a55plus+degree)*sex,
                      family=quasibinomial(link = 'logit'), 
                      data=base, design=base_d)
  coef_sngwk <- coef(mod_sngwk)
  cov_sngwk <- vcov(mod_sngwk)
  vlist_sngwk <- c("ethmin","wales","scot","nirl","a1634","a55plus","degree")
  mod_cplnk <- svyglm(cplnk~(ethmin+wales+scot+nirl+
                                 a1634+a55plus+degree)*sex,
                      family=quasibinomial(link = 'logit'), 
                      data=base, design=base_d)
  coef_cplnk <- coef(mod_cplnk)
  cov_cplnk <- vcov(mod_cplnk)
  vlist_cplnk <- c("ethmin","wales","scot","nirl","a1634","a55plus","degree")
  base <- mgdumfill4(base,"cplwk","sngnk","sngwk","cplnk")
  base_d <- svydesign(ids=~j_psu,data=base,weights=base[,jwgt],strata=~j_strata)
  mod_ill <- svyglm(illness~(ethmin+wales+scot+nirl+
                                   a1634+a55plus+degree+
                                   sngnk+sngwk+cplnk)*sex,
                        family=quasibinomial(link = 'logit'), 
                        data=base, design=base_d)
  coef_ill <- coef(mod_ill)
  cov_ill <- vcov(mod_ill)
  vlist_ill <- c("ethmin","wales","scot","nirl","a1634","a55plus","degree",
                 "sngnk","sngwk","cplnk")
  mod_nssc1 <- svyglm(nssc1~(ethmin+wales+scot+nirl+
                                   a1634+a55plus+degree+
                                   sngnk+sngwk+cplnk+
                                   illness)*sex,
                    family=quasibinomial(link = 'logit'), 
                    data=base, design=base_d)
  coef_nssc1 <- coef(mod_nssc1)
  cov_nssc1 <- vcov(mod_nssc1)
  vlist_nssc1 <- c("ethmin","wales","scot","nirl","a1634","a55plus","degree",
                 "sngnk","sngwk","cplnk","illness")
  mod_nssc2 <- svyglm(nssc2~(ethmin+wales+scot+nirl+
                                 a1634+a55plus+degree+
                                 sngnk+sngwk+cplnk+
                                 illness)*sex,
                      family=quasibinomial(link = 'logit'), 
                      data=base, design=base_d)
  coef_nssc2 <- coef(mod_nssc2)
  cov_nssc2 <- vcov(mod_nssc2)
  vlist_nssc2 <- c("ethmin","wales","scot","nirl","a1634","a55plus","degree",
                   "sngnk","sngwk","cplnk","illness")
  mod_nssc3 <- svyglm(j_nssc3~(ethmin+wales+scot+nirl+
                                 a1634+a55plus+degree+
                                 sngnk+sngwk+cplnk+
                                 illness)*sex,
                      family=quasibinomial(link = 'logit'), 
                      data=base, design=base_d)
  coef_nssc3 <- coef(mod_nssc3)
  cov_nssc3 <- vcov(mod_nssc3)
  vlist_nssc3 <- c("ethmin","wales","scot","nirl","a1634","a55plus","degree",
                   "sngnk","sngwk","cplnk","illness")
  base <- mgdumfill4(base,"jobless","nssc1","nssc2","nssc3")
  base_d <- svydesign(ids=~j_psu,data=base,weights=base[,jwgt],strata=~j_strata)
  mod_pov <- svyglm(pov~(ethmin+wales+scot+nirl+
                                 a1634+a55plus+degree+
                                 sngnk+sngwk+cplnk+
                                 lob_illness+
                                 nssc1+nssc2+nssc3)*sex,
                      family=quasibinomial(link = 'logit'), 
                      data=base, design=base_d)
  coef_pov <- coef(mod_pov)
  cov_pov <- vcov(mod_pov)
  vlist_pov <- c("ethmin","wales","scot","nirl","a1634","a55plus","degree",
                   "sngnk","sngwk","cplnk","illness",
                 "nssc1","nssc2","nssc3")
  mod_lon_b <- svyglm(lon_b~(ethmin+wales+scot+nirl+
                               a1634+a55plus+degree+
                               sngnk+sngwk+cplnk+
                               illness+
                               nssc1+nssc2+nssc3+pov)*sex,
                    family=quasibinomial(link = 'logit'), 
                    data=base, design=base_d)
  coef_lon_b <- coef(mod_lon_b)
  cov_lon_b <- vcov(mod_lon_b)
  vlist_lon_b <- c("ethmin","wales","scot","nirl","a1634","a55plus","degree",
                 "sngnk","sngwk","cplnk","illness",
                 "nssc1","nssc2","nssc3","pov")
  mod_smk <- svyglm(smokeyes~(ethmin+wales+scot+nirl+
                                      a1634+a55plus+degree+
                                      sngnk+sngwk+cplnk+
                                      illness+
                                      nssc1+nssc2+nssc3+pov+
                                      lon_b)*sex,
                      family=quasibinomial(link = 'logit'), 
                      data=base, design=base_d)
  coef_smk <- coef(mod_smk)
  cov_smk <- vcov(mod_smk)
  vlist_smk <- c("ethmin","wales","scot","nirl","a1634","a55plus","degree",
                   "sngnk","sngwk","cplnk","illness",
                   "nssc1","nssc2","nssc3","pov","lon_b")
  mod_alc <- svyglm(modhighalc~(ethmin+wales+scot+nirl+
                                  a1634+a55plus+degree+
                                  sngnk+sngwk+cplnk+
                                  illness+
                                  nssc1+nssc2+nssc3+pov+
                                  lon_b+smokeyes)*sex,
                    family=quasibinomial(link = 'logit'), 
                    data=base, design=base_d)
  coef_alc <- coef(mod_alc)
  cov_alc <- vcov(mod_alc)
  vlist_alc <- c("ethmin","wales","scot","nirl","a1634","a55plus","degree",
                 "sngnk","sngwk","cplnk","illness",
                 "nssc1","nssc2","nssc3","pov","lon_b","smokeyes")
  mod_ghq_b <- svyglm(ghq_b~(ethmin+wales+scot+nirl+
                                    a1634+a55plus+degree+
                                    sngnk+sngwk+cplnk+
                                    illness+
                                    nssc1+nssc2+nssc3+pov+
                                    lon_b+smokeyes+modhighalc)*sex,
                    family=quasibinomial(link = 'logit'), 
                    data=base, design=base_d)
  coef_ghq_b <- coef(mod_ghq_b)
  cov_ghq_b <- vcov(mod_ghq_b)
  vlist_ghq_b <- c("ethmin","wales","scot","nirl","a1634","a55plus","degree",
                   "sngnk","sngwk","cplnk","illness",
                   "nssc1","nssc2","nssc3","pov","lon_b","smokeyes",
                 "modhighalc")
  fup <- filter(base,filterval==1)
  fup_d <- svydesign(ids=~j_psu,data=fup,weights=fup[,fuwgt],strata=~j_strata)
  mod_hhchg <- svyglm(hhchg~(ethmin+wales+scot+nirl+
                                   a1634+a55plus+degree+
                                   sngnk+sngwk+cplnk+
                                   illness+
                                   nssc1+nssc2+nssc3+pov+
                                   lon_b+smokeyes+modhighalc+
                                   ghq_b)*sex,
                      family=quasibinomial(link = 'logit'), 
                      data=fup, design=fup_d)
  coef_hhchg <- coef(mod_hhchg)
  cov_hhchg <- vcov(mod_hhchg)
  vlist_hhchg <- c("ethmin","wales","scot","nirl","a1634","a55plus","degree",
                   "sngnk","sngwk","cplnk","illness",
                   "nssc1","nssc2","nssc3","pov","lon_b","smokeyes",
                   "modhighalc","ghq_b")
  mod_shld <- svyglm(shield~(ethmin+wales+scot+nirl+
                                  a1634+a55plus+degree+
                                  sngnk+sngwk+cplnk+
                                  illness+
                                  nssc1+nssc2+nssc3+pov+
                                  lon_b+smokeyes+modhighalc+
                                  ghq_b+hhchg)*sex,
                      family=quasibinomial(link = 'logit'), 
                      data=fup, design=fup_d)
  coef_shld <- coef(mod_shld)
  cov_shld <- vcov(mod_shld)
  vlist_shld <- c("ethmin","wales","scot","nirl","a1634","a55plus","degree",
                  "sngnk","sngwk","cplnk","illness",
                  "nssc1","nssc2","nssc3","pov","lon_b","smokeyes",
                  "modhighalc","ghq_b","hhchg")
  mod_keyw <- svyglm(keywork~(ethmin+wales+scot+nirl+
                                  a1634+a55plus+degree+
                                  sngnk+sngwk+cplnk+
                                  illness+
                                  nssc1+nssc2+nssc3+pov+
                                  lon_b+smokeyes+modhighalc+
                                  ghq_b+hhchg+shield)*sex,
                     family=quasibinomial(link = 'logit'), 
                     data=fup, design=fup_d)
  coef_keyw <- coef(mod_keyw)
  cov_keyw <- vcov(mod_keyw)
  vlist_keyw <- c("ethmin","wales","scot","nirl","a1634","a55plus","degree",
                  "sngnk","sngwk","cplnk","illness",
                  "nssc1","nssc2","nssc3","pov","lon_b","smokeyes",
                  "modhighalc","ghq_b","hhchg","shield")
  mod_aemp <- svyglm(aemp~(ethmin+wales+scot+nirl+
                                   a1634+a55plus+degree+
                                   sngnk+sngwk+cplnk+
                                   illness+
                                   nssc1+nssc2+nssc3+pov+
                                   lon_b+smokeyes+modhighalc+
                                   ghq_b+hhchg+shield+keywork)*sex,
                     family=quasibinomial(link = 'logit'), 
                     data=fup, design=fup_d)
  coef_aemp <- coef(mod_aemp)
  cov_aemp <- vcov(mod_aemp)
  vlist_aemp <- c("ethmin","wales","scot","nirl","a1634","a55plus","degree",
                  "sngnk","sngwk","cplnk","illness",
                  "nssc1","nssc2","nssc3","pov","lon_b","smokeyes",
                  "modhighalc","ghq_b","hhchg","shield","keywork")
  mod_fnstr <- svyglm(fndiff~(ethmin+wales+scot+nirl+
                                a1634+a55plus+degree+
                                sngnk+sngwk+cplnk+
                                illness+
                                nssc1+nssc2+nssc3+pov+
                                lon_b+smokeyes+modhighalc+
                                ghq_b+hhchg+shield+keywork+
                                aemp)*sex,
                     family=quasibinomial(link = 'logit'), 
                     data=fup, design=fup_d)
  coef_fnstr <- coef(mod_fnstr)
  cov_fnstr <- vcov(mod_fnstr)
  vlist_fnstr <- c("ethmin","wales","scot","nirl","a1634","a55plus","degree",
                   "sngnk","sngwk","cplnk","illness",
                   "nssc1","nssc2","nssc3","pov","lon_b","smokeyes",
                   "modhighalc","ghq_b","hhchg","shield","keywork",
                  "aemp")
  mod_chcare <- svyglm(chcare~(ethmin+wales+scot+nirl+
                                   a1634+a55plus+degree+
                                   sngnk+sngwk+cplnk+
                                   illness+
                                   nssc1+nssc2+nssc3+pov+
                                   lon_b+smokeyes+modhighalc+
                                   ghq_b+hhchg+shield+keywork+
                                   aemp+fndiff)*sex,
                      family=quasibinomial(link = 'logit'), 
                      data=fup, design=fup_d)
  coef_chcare <- coef(mod_chcare)
  cov_chcare <- vcov(mod_chcare)
  vlist_chcare <- c("ethmin","wales","scot","nirl","a1634","a55plus","degree",
                    "sngnk","sngwk","cplnk","illness",
                    "nssc1","nssc2","nssc3","pov","lon_b","smokeyes",
                    "modhighalc","ghq_b","hhchg","shield","keywork",
                    "aemp","fndiff")
  mod_hhcare <- svyglm(hhcare~(ethmin+wales+scot+nirl+
                                    a1634+a55plus+degree+
                                    sngnk+sngwk+cplnk+
                                    illness+
                                    nssc1+nssc2+nssc3+pov+
                                    lon_b+smokeyes+modhighalc+
                                    ghq_b+hhchg+shield+keywork+
                                    aemp+fndiff+chcare)*sex,
                       family=quasibinomial(link = 'logit'), 
                       data=fup, design=fup_d)
  coef_hhcare <- coef(mod_hhcare)
  cov_hhcare <- vcov(mod_hhcare)
  vlist_hhcare <- c("ethmin","wales","scot","nirl","a1634","a55plus","degree",
                    "sngnk","sngwk","cplnk","illness",
                    "nssc1","nssc2","nssc3","pov","lon_b","smokeyes",
                    "modhighalc","ghq_b","hhchg","shield","keywork",
                    "aemp","fndiff","chcare")
  mod_lon_f <- svyglm(lon_f~(ethmin+wales+scot+nirl+
                                    a1634+a55plus+degree+
                                    sngnk+sngwk+cplnk+
                                    illness+
                                    nssc1+nssc2+nssc3+pov+
                                    lon_b+smokeyes+modhighalc+
                                    ghq_b+hhchg+shield+keywork+
                                    aemp+fndiff+chcare+hhcare)*sex,
                       family=quasibinomial(link = 'logit'), 
                       data=fup, design=fup_d)
  coef_lon_f <- coef(mod_lon_f)
  cov_lon_f <- vcov(mod_lon_f)
  vlist_lon_f <- c("ethmin","wales","scot","nirl","a1634","a55plus","degree",
                   "sngnk","sngwk","cplnk","illness",
                   "nssc1","nssc2","nssc3","pov","lon_b","smokeyes",
                   "modhighalc","ghq_b","hhchg","shield","keywork",
                   "aemp","fndiff","chcare","hhcare")
  mod_ghq_f <- svyglm(ghq_f~(ethmin+wales+scot+nirl+
                                       a1634+a55plus+degree+
                                       sngnk+sngwk+cplnk+
                                       illness+
                                       nssc1+nssc2+nssc3+pov+
                                       lon_b+smokeyes+modhighalc+
                                       ghq_b+hhchg+shield+keywork+
                                       aemp+fndiff+chcare+hhcare+
                                       lon_f+
                                       aemp:sngnk+
                                       aemp:sngwk+
                                       aemp:cplnk+
                                       fndiff:sngnk+
                                       fndiff:sngwk+
                                       fndiff:cplnk+
                                       chcare:sngnk+
                                       chcare:sngwk+
                                       chcare:cplnk+
                                       hhcare:sngnk+
                                       hhcare:sngwk+
                                       hhcare:cplnk+
                                       lon_f:sngnk+
                                       lon_f:sngwk+
                                       lon_f:cplnk)*sex,
                      family=quasibinomial(link = 'logit'), 
                      data=fup, design=fup_d)
  coef_ghq_f <- coef(mod_ghq_f)
  cov_ghq_f <- vcov(mod_ghq_f)
  vlist_ghq_f <- c("ethmin","wales","scot","nirl","a1634","a55plus","degree",
                   "sngnk","sngwk","cplnk","illness",
                   "nssc1","nssc2","nssc3","pov","lon_b","smokeyes",
                   "modhighalc","ghq_b","hhchg","shield","keywork",
                   "aemp","fndiff","chcare","hhcare","lon_f")
  #put it all together
  coeflist <- list(sngnk=coef_sngnk,
                   sngwk=coef_sngwk,
                   cplnk=coef_cplnk,
                   illness=coef_ill,
                   nssc1=coef_nssc1,
                   nssc2=coef_nssc2,
                   nssc3=coef_nssc3,
                   pov=coef_pov,
                   lon_b=coef_lon_b,
                   smk=coef_smk,
                   alc=coef_alc,
                   ghq_b=coef_ghq_b,
                   hhchg=coef_hhchg,
                   shld=coef_shld,
                   keyw=coef_keyw,
                   aemp=coef_aemp,
                   fnstr=coef_fnstr,
                   chcare=coef_chcare,
                   hhcare=coef_hhcare,
                   lon_f=coef_lon_f,
                   ghq_f=coef_ghq_f)
  covlist <- list(sngnk=cov_sngnk,
                  sngwk=cov_sngwk,
                  cplnk=cov_cplnk,
                  illness=cov_ill,
                  nssc1=cov_nssc1,
                  nssc2=cov_nssc2,
                  nssc3=cov_nssc3,
                  pov=cov_pov,
                  lon_b=cov_lon_b,
                  smk=cov_smk,
                  alc=cov_alc,
                  ghq_b=cov_ghq_b,
                  hhchg=cov_hhchg,
                  shld=cov_shld,
                  keyw=cov_keyw,
                  aemp=cov_aemp,
                  fnstr=cov_fnstr,
                  chcare=cov_chcare,
                  hhcare=cov_hhcare,
                  lon_f=cov_lon_f,
                  ghq_f=cov_ghq_f)
  varllist <- list(sngnk=vlist_sngnk,
                   sngwk=vlist_sngwk,
                   cplnk=vlist_cplnk,
                   illness=vlist_ill,
                   nssc1=vlist_nssc1,
                   nssc2=vlist_nssc2,
                   nssc3=vlist_nssc3,
                   pov=vlist_pov,
                   lon_b=vlist_lon_b,
                   smk=vlist_smk,
                   alc=vlist_alc,
                   ghq_b=vlist_ghq_b,
                   hhchg=vlist_hhchg,
                   shld=vlist_shld,
                   keyw=vlist_keyw,
                   aemp=vlist_aemp,
                   fnstr=vlist_fnstr,
                   chcare=vlist_chcare,
                   hhcare=vlist_hhcare,
                   lon_f=vlist_lon_f,
                   ghq_f=vlist_ghq_f)
  emptymat <- matrix(NA,nrow=length(coeflist),ncol=1)
  for(i in 1:length(coeflist)){
    emptymat[i,1] <- if_else(length(coeflist[[i]])==(2+(2*(length(varllist[[i]])))),as.integer(0),as.integer(i))
  }
  outlist <- list(coef=coeflist,
                  cov=covlist,
                  varl=varllist,
                  rawj=base,dsj=base_d,
                  rawjA=fup,dsjA=fup_d,
                  checks=emptymat)
  return(outlist)
}
rawmods_jA <- mg_observed(rawdat_j,basevarlist=jAvarlist,
                       jwgt="ca_iwgt_xw",fuwgt="ca_iwgt_xw",
                       filterval=rawdat_j$caval)
rawmods_jA$checks
rawmods_jA$coef[21]

#2.4 read in and set up E-G data
rawdat_EG <- read.csv("famsims_E2FGdat_130522.csv", header=TRUE)
rawdat_EG[,"lob_country"] <- rawdat_EG[,"lob_country"]-1
rawdat_EG <- mgdum(data=rawdat_EG,var4cats="lob_country",
                   newv1="wales",
                   newv2="scot",
                   newv3="nirl")
rawdat_EG <- mgdumfill4(rawdat_EG,"england","wales","scot","nirl")
rawdat_EG[,"a1634"] <- if_else(rawdat_EG[,"agecat"]==1,0,NA_real_)
rawdat_EG[,"a1634"] <- if_else(rawdat_EG[,"agecat"]==0,1,rawdat_EG[,"a1634"])
rawdat_EG[,"a55plus"] <- if_else(rawdat_EG[,"agecat"]==1,0,NA_real_)
rawdat_EG[,"a55plus"] <- if_else(rawdat_EG[,"agecat"]==2,1,rawdat_EG[,"a55plus"])
rawdat_EG[,"a1634"] <- mgdumfill(rawdat_EG[,"a1634"])
rawdat_EG[,"a55plus"] <- mgdumfill(rawdat_EG[,"a55plus"])
rawdat_EG[,"a3554"] <- if_else(rawdat_EG[,"a1634"]+rawdat_EG[,"a55plus"]==0,1,0)
rawdat_EG$j_ocsc <- if_else(rawdat_EG$j_ocsc==4,as.integer(0),rawdat_EG$j_ocsc)
rawdat_EG <- mgdum(data=rawdat_EG,var4cats="j_ocsc",
                   newv1="j_nssc1",
                   newv2="j_nssc2",
                   newv3="j_nssc3")
rawdat_EG$ce_hhtyp <- rawdat_EG$ce_hhtyp+1
rawdat_EG$ce_hhtyp <- if_else(rawdat_EG$ce_hhtyp==4,0,rawdat_EG$ce_hhtyp)
rawdat_EG <- mgdum(data=rawdat_EG,var4cats="ce_hhtyp",
                   newv1="ce_sngnk",
                   newv2="ce_sngwk",
                   newv3="ce_cplnk")

rawdat_E <- rawdat_EG
rawdat_EG <- filter(rawdat_E,cgval==1)
ds_E <- svydesign(ids=~j_psu,data=rawdat_E,weights=~cg_iwgt_xw,strata=~j_strata)
ds_EG <- svydesign(ids=~j_psu,data=rawdat_EG,weights=~cg_iwgt_xw,strata=~j_strata)
EGvarlist <- c("ce_sngnk","ce_sngwk","ce_cplnk","lob_illness","j_nssc1","j_nssc2","j_nssc3","lob_pov",
               "ce_loneliness","ce_smokeyes","ce_modhighalc","ce_ghqcase","cg_hhchg",
               "ag_evrshld","cg_keywork","cg_aemp","cf_fndiff","cg_chcare",
               "cg_hhcare","cg_loneliness","cg_ghqcase")
#2.5 run models on observed E-G data
rawmods_EG <- mg_observed(rawdat_E,basevarlist=EGvarlist,
                          jwgt="cg_iwgt_xw",fuwgt="cg_iwgt_xw",
                          filterval=rawdat_E$cgval)
rawmods_EG$checks
rawmods_EG$coef[21]


#3 build main simulation function
hulkout <- function(indat,
                    #indat=observed data to feed into the simulation
                    wgt,
                    #wgt="varname", where varname=name of a sample weight variable
                    setbase="NO",
                    #setbase="NO" or "YES" to indicate whether to select from indat
                    setbasevar=NA,
                    #where setbase="YES" setbasevar indicates which variable to select on
                    setbaseval=NA,
                    #where setbase="YES" setbaseval indicates what values of setbasevar to select
                    basecontrol="LO",
                    #distinguishes main analysis from conservative confounding sensitivity analysis
                    param=rawmods_jA$coef,
                    #list containing the model coefficients from the input models
                    cov=rawmods_jA$cov,
                    #list containing the variance-covariance matrices from the input models
                    varl=rawmods_jA$varl,
                    #list containing the variable names from the input models
                    nsim=gamma,seed=gbomb,nc=ncore,
                    #define simulation parameters
                    setfs="natural",
                    #indicates whether or not to experimentally manipulate family structure; either "natural" (no intervention), or CPLWK, SNGNK, SNGWK or CPLNK
                    #remaining commands indicate whether or not to experimentally manipulate mediators; either "natural" (no intervention), 
                    #"YES" (mediator present) or "NO" (mediator not present)
                    setemp="natural",
                    setfin="natural",
                    setchc="natural",
                    sethhc="natural",
                    setlon="natural"){
  if(setbase=="NO"){
    dat <- indat
  }
  else if (setbase=="YES" & is.na(setbasevar)==F & is.na(setbaseval)==F){
    dat <- filter(indat,indat[,setbasevar]==setbaseval)
  }
  else stop ("setbase must=NO or if =YES, setbasevar and setbaseval must be specified")
  set.seed(seed)
  betaray <- as.data.frame(matrix(NA,nrow=nsim,ncol=0))
  for(i in 1:length(param)){
    betaray[,(ncol(betaray)+1):(ncol(betaray)+length(param[[i]]))] <- MASS::mvrnorm(nsim,param[[i]],cov[[i]])
  }
  registerDoParallel(cores=nc)
  simr <- foreach(h=1:nsim, 
                  .packages=packlist,
                  .export=c("mg_calllink","mg_link","mg_sim4cat",
                            "mgdum","mgdumfill","mgdumfill4"),
                  #.verbose=T,
                  .combine=rbind) %dorng% {
                    nudex <- sample(1:(nrow(dat)),(nrow(dat)),replace=T,prob=dat[,wgt])
                    tmpdat <- select(dat[nudex,],sex,ethmin,england,wales,scot,nirl,
                                     a1634,a3554,a55plus,degree)
                    nudat <- dat
                    nudat <- mgdumfill4(nudat,"jobless","nssc1","nssc2","nssc3")
                    nudat[,"nssec3"] <- 0*nudat[,"jobless"]+1*nudat[,"nssc1"]+2*nudat[,"nssc2"]+3*nudat[,"nssc3"]
                    tmpctrl <- select(nudat[nudex,],illness,jobless,nssc1,nssc2,nssc3,nssec3,pov,lon_b,smokeyes,modhighalc,ghq_b)
                    brbill <- betaray[h,]
                    tmpdat
                    tmpparam <- 1
                    if(setfs=="natural"){
                      tmpdat <- mg_calllink(tmpdat,ncat=4,position=1,newvar="hhtyp",
                                            newdum1="cplwk",newdum2="sngnk",newdum3="sngwk",newdum4="cplnk",
                                            beta=brbill,np=tmpparam,vrl=varl,prm=param)
                    }
                    else if (setfs=="CPLWK"){
                      tmpdat$cplwk <- 1
                      tmpdat$sngnk <- 0
                      tmpdat$sngwk <- 0
                      tmpdat$cplnk <- 0
                      tmpdat$hhtyp <- 0
                    }
                    else if (setfs=="SNGNK"){
                      tmpdat$cplwk <- 0
                      tmpdat$sngnk <- 1
                      tmpdat$sngwk <- 0
                      tmpdat$cplnk <- 0
                      tmpdat$hhtyp <- 1
                    }
                    else if (setfs=="SNGWK"){
                      tmpdat$cplwk <- 0
                      tmpdat$sngnk <- 0
                      tmpdat$sngwk <- 1
                      tmpdat$cplnk <- 0
                      tmpdat$hhtyp <- 2
                    }
                    else if (setfs=="CPLNK"){
                      tmpdat$cplwk <- 0
                      tmpdat$sngnk <- 0
                      tmpdat$sngwk <- 0
                      tmpdat$cplnk <- 1
                      tmpdat$hhtyp <- 3
                    }
                    else stop("set_fs must be natural, CPLWK, SNGNK, SNGWK or CPLNK")
                if(basecontrol=="LO"){
                    tmpparam <- tmpparam+length(param[[1]])+length(param[[2]])+length(param[[3]])
                    tmpdat <- mg_calllink(tmpdat,position=4,newvar="illness",
                                          beta=brbill,np=tmpparam,vrl=varl,prm=param)
                    tmpparam <- tmpparam+length(param[[4]])
                    tmpdat <- mg_calllink(tmpdat,ncat=4,position=5,newvar="nssec3",
                                          newdum1="jobless",newdum2="nssc1",newdum3="nssc2",newdum4="nssc3",
                                          beta=brbill,np=tmpparam,vrl=varl,prm=param)
                    tmpparam <- tmpparam+length(param[[5]])+length(param[[6]])+length(param[[7]])
                    tmpdat <- mg_calllink(tmpdat,position=8,newvar="pov",
                                          beta=brbill,np=tmpparam,vrl=varl,prm=param)
                    tmpparam <- tmpparam+length(param[[8]])
                    tmpdat <- mg_calllink(tmpdat,position=9,newvar="lon_b",
                                          beta=brbill,np=tmpparam,vrl=varl,prm=param)
                    tmpparam <- tmpparam+length(param[[9]])
                    tmpdat <- mg_calllink(tmpdat,position=10,newvar="smokeyes",
                                          beta=brbill,np=tmpparam,vrl=varl,prm=param)
                    tmpparam <- tmpparam+length(param[[10]])
                    tmpdat <- mg_calllink(tmpdat,position=11,newvar="modhighalc",
                                          beta=brbill,np=tmpparam,vrl=varl,prm=param)
                    tmpparam <- tmpparam+length(param[[11]])
                    tmpdat <- mg_calllink(tmpdat,position=12,newvar="ghq_b",
                                          beta=brbill,np=tmpparam,vrl=varl,prm=param)
                    tmpparam <- tmpparam+length(param[[12]])
                }
                else if (basecontrol=="HI"){
                    tmpdat <- cbind(tmpdat,tmpctrl)
                    for(f in 1:12){
                      tmpparam <- tmpparam+length(param[[f]])
                    }
                }
                else stop("basecontrol must be LO or HI")
                    tvarlist <- c("hhchg","shield","keywork")
                    for(p in 13:15){
                    tmpdat <- mg_calllink(tmpdat,position=p,newvar=tvarlist[(p-12)],
                                          beta=brbill,np=tmpparam,vrl=varl,prm=param)
                    tmpparam <- tmpparam+length(param[[p]])
                    }
                    if(setemp=="natural"){
                      tmpdat <- mg_calllink(tmpdat,position=16,newvar="aemp",
                                            beta=brbill,np=tmpparam,vrl=varl,prm=param)
                    }
                    else if (setemp=="YES"){
                      tmpdat$aemp <- 1  
                    }
                    else if (setemp=="NO"){
                      tmpdat$aemp <- 0  
                    }
                    else stop("setemp must be natural, YES or NO")
                    tmpparam <- tmpparam+length(param[[16]])
                    if(setfin=="natural"){
                      tmpdat <- mg_calllink(tmpdat,position=17,newvar="fndiff",
                                            beta=brbill,np=tmpparam,vrl=varl,prm=param)
                    }
                    else if (setfin=="YES"){
                      tmpdat$fndiff <- 1  
                    }
                    else if (setfin=="NO"){
                      tmpdat$fndiff <- 0  
                    }
                    else stop("setfin must be natural, YES or NO")
                    tmpparam <- tmpparam+length(param[[17]])
                    if(setchc=="natural"){
                      tmpdat <- mg_calllink(tmpdat,position=18,newvar="chcare",
                                            beta=brbill,np=tmpparam,vrl=varl,prm=param)
                    }
                    else if (setchc=="YES"){
                      tmpdat$chcare <- 1  
                    }
                    else if (setchc=="NO"){
                      tmpdat$chcare <- 0  
                    }
                    else stop("setchc must be natural, YES or NO")
                    tmpparam <- tmpparam+length(param[[18]])
                    if(sethhc=="natural"){
                      tmpdat <- mg_calllink(tmpdat,position=19,newvar="hhcare",
                                            beta=brbill,np=tmpparam,vrl=varl,prm=param)
                    }
                    else if (sethhc=="YES"){
                      tmpdat$hhcare <- 1  
                    }
                    else if (sethhc=="NO"){
                      tmpdat$hhcare <- 0  
                    }
                    else stop("sethhc must be natural, YES or NO")
                    tmpparam <- tmpparam+length(param[[19]])
                    if(setlon=="natural"){
                      tmpdat <- mg_calllink(tmpdat,position=20,newvar="lon_f",
                                            beta=brbill,np=tmpparam,vrl=varl,prm=param)
                    }
                    else if (setlon=="YES"){
                      tmpdat$lon_f <- 1  
                    }
                    else if (setlon=="NO"){
                      tmpdat$lon_f <- 0  
                    }
                    else stop("setlon must be natural, YES or NO")
                    tmpparam <- tmpparam+length(param[[20]])
                    sams <- tmpdat
                    sams[,"linkvar"] <- brbill[1,tmpparam]+(brbill[1,(1+tmpparam+length(varl[[21]]))]*sams[,"sex"])
                    for(i in 1:(length(varl[[21]]))){
                      sams[,"linkvar"] <- sams[,"linkvar"]+(brbill[1,i+tmpparam]*sams[,varl[[21]][i]])+
                        (brbill[1,15+1+i+tmpparam+length(varl[[21]])]*sams[,varl[[21]][i]]*sams[,"sex"])
                    }
                    sams[,"linkvar"] <- sams[,"linkvar"]+(brbill[1,29+tmpparam]*sams[,"sngnk"]*sams[,"aemp"])
                    sams[,"linkvar"] <- sams[,"linkvar"]+(brbill[1,30+tmpparam]*sams[,"sngwk"]*sams[,"aemp"])
                    sams[,"linkvar"] <- sams[,"linkvar"]+(brbill[1,31+tmpparam]*sams[,"cplnk"]*sams[,"aemp"])
                    sams[,"linkvar"] <- sams[,"linkvar"]+(brbill[1,32+tmpparam]*sams[,"sngnk"]*sams[,"fndiff"])
                    sams[,"linkvar"] <- sams[,"linkvar"]+(brbill[1,33+tmpparam]*sams[,"sngwk"]*sams[,"fndiff"])
                    sams[,"linkvar"] <- sams[,"linkvar"]+(brbill[1,34+tmpparam]*sams[,"cplnk"]*sams[,"fndiff"])
                    sams[,"linkvar"] <- sams[,"linkvar"]+(brbill[1,35+tmpparam]*sams[,"sngnk"]*sams[,"chcare"])
                    sams[,"linkvar"] <- sams[,"linkvar"]+(brbill[1,36+tmpparam]*sams[,"sngwk"]*sams[,"chcare"])
                    sams[,"linkvar"] <- sams[,"linkvar"]+(brbill[1,37+tmpparam]*sams[,"cplnk"]*sams[,"chcare"])
                    sams[,"linkvar"] <- sams[,"linkvar"]+(brbill[1,38+tmpparam]*sams[,"sngnk"]*sams[,"hhcare"])
                    sams[,"linkvar"] <- sams[,"linkvar"]+(brbill[1,39+tmpparam]*sams[,"sngwk"]*sams[,"hhcare"])
                    sams[,"linkvar"] <- sams[,"linkvar"]+(brbill[1,40+tmpparam]*sams[,"cplnk"]*sams[,"hhcare"])
                    sams[,"linkvar"] <- sams[,"linkvar"]+(brbill[1,41+tmpparam]*sams[,"sngnk"]*sams[,"lon_f"])
                    sams[,"linkvar"] <- sams[,"linkvar"]+(brbill[1,42+tmpparam]*sams[,"sngwk"]*sams[,"lon_f"])
                    sams[,"linkvar"] <- sams[,"linkvar"]+(brbill[1,43+tmpparam]*sams[,"cplnk"]*sams[,"lon_f"])
                    sams[,"linkvar"] <- sams[,"linkvar"]+(brbill[1,71+tmpparam]*sams[,"sngnk"]*sams[,"aemp"]*sams[,"sex"])
                    sams[,"linkvar"] <- sams[,"linkvar"]+(brbill[1,72+tmpparam]*sams[,"sngwk"]*sams[,"aemp"]*sams[,"sex"])
                    sams[,"linkvar"] <- sams[,"linkvar"]+(brbill[1,73+tmpparam]*sams[,"cplnk"]*sams[,"aemp"]*sams[,"sex"])
                    sams[,"linkvar"] <- sams[,"linkvar"]+(brbill[1,74+tmpparam]*sams[,"sngnk"]*sams[,"fndiff"]*sams[,"sex"])
                    sams[,"linkvar"] <- sams[,"linkvar"]+(brbill[1,75+tmpparam]*sams[,"sngwk"]*sams[,"fndiff"]*sams[,"sex"])
                    sams[,"linkvar"] <- sams[,"linkvar"]+(brbill[1,76+tmpparam]*sams[,"cplnk"]*sams[,"fndiff"]*sams[,"sex"])
                    sams[,"linkvar"] <- sams[,"linkvar"]+(brbill[1,77+tmpparam]*sams[,"sngnk"]*sams[,"chcare"]*sams[,"sex"])
                    sams[,"linkvar"] <- sams[,"linkvar"]+(brbill[1,78+tmpparam]*sams[,"sngwk"]*sams[,"chcare"]*sams[,"sex"])
                    sams[,"linkvar"] <- sams[,"linkvar"]+(brbill[1,79+tmpparam]*sams[,"cplnk"]*sams[,"chcare"]*sams[,"sex"])
                    sams[,"linkvar"] <- sams[,"linkvar"]+(brbill[1,80+tmpparam]*sams[,"sngnk"]*sams[,"hhcare"]*sams[,"sex"])
                    sams[,"linkvar"] <- sams[,"linkvar"]+(brbill[1,81+tmpparam]*sams[,"sngwk"]*sams[,"hhcare"]*sams[,"sex"])
                    sams[,"linkvar"] <- sams[,"linkvar"]+(brbill[1,82+tmpparam]*sams[,"cplnk"]*sams[,"hhcare"]*sams[,"sex"])
                    sams[,"linkvar"] <- sams[,"linkvar"]+(brbill[1,83+tmpparam]*sams[,"sngnk"]*sams[,"lon_f"]*sams[,"sex"])
                    sams[,"linkvar"] <- sams[,"linkvar"]+(brbill[1,84+tmpparam]*sams[,"sngwk"]*sams[,"lon_f"]*sams[,"sex"])
                    sams[,"linkvar"] <- sams[,"linkvar"]+(brbill[1,85+tmpparam]*sams[,"cplnk"]*sams[,"lon_f"]*sams[,"sex"])
                    sams[,"ghq_f"] <- rbinom(n=nrow(sams),size=1,prob=plogis(sams$linkvar))
                    sams <- select(sams,-linkvar)
                    tmpdat <- sams
                    tmpparam <- tmpparam+length(param[[21]])
                    tmpdat
                    vnamlisty <- c("sex","ethmin","england","wales","scot","nirl","a1634","a3554","a55plus",
                                    "degree","cplwk","sngnk","sngwk","cplnk","illness",
                                    "jobless","nssc1","nssc2","nssc3","pov","lon_b","smokeyes",
                                    "modhighalc","ghq_b","hhchg","shield","keywork","aemp","fndiff",
                                    "chcare","hhcare","lon_f","ghq_f")
                    fillme <- matrix(NA,nrow=1,ncol=3*length(vnamlisty))
                    tmpm <- filter(tmpdat,sex==0)
                    tmpf <- filter(tmpdat,sex==1)
                    for(y in 1:length(vnamlisty)){
                      fillme[1,y] <- mean(tmpdat[,vnamlisty[y]])
                      fillme[1,(y+length(vnamlisty))] <- mean(tmpm[,vnamlisty[y]]) 
                      fillme[1,(y+(2*length(vnamlisty)))] <- mean(tmpf[,vnamlisty[y]])
                    }
                    fillme
                  }
  stopImplicitCluster()
  
  #put it together
  finalvlist <- c("sex","ethmin","england","wales","scot","nirl","a1634","a3554","a55plus",
                  "degree","cplwk","sngnk","sngwk","cplnk","illness",
                  "jobless","nssc1","nssc2","nssc3","pov","lon_b","smokeyes",
                  "modhighalc","ghq_b","hhchg","shield","keywork","aemp","fndiff",
                  "chcare","hhcare","lon_f","ghq_f")
  df <- data.frame(simr[,1:length(finalvlist)])
  colnames(df) <- finalvlist
  dfm <- data.frame(simr[,1+length(finalvlist):(2*length(finalvlist))])
  colnames(dfm) <- finalvlist
  dff <- data.frame(simr[,67:99])
  colnames(dff) <- finalvlist
  #out <- list(props=df,simdat=simdat,betaray=betaray,nparam=nparam,cho=cho,cho2=cho2)
  out <- list(all=df,male=dfm,female=dff)
  return(out)
}

testbill <- hulkout(rawmods_jA$rawj,wgt="ca_iwgt_xw")
table(testbill$all$ghq_f)  
table(testbill$male$ghq_f)
identical(testbill$male,testbill$female)
testbill2 <- hulkout(rawmods_EG$rawj,wgt="cg_iwgt_xw")
table(testbill2$all$ghq_f)  
table(testbill2$male$ghq_f)
identical(testbill2$male,testbill2$female)

###4 validate simulation
#4.1 sanity check and testing
#4.2 compare observed and simulated prevalences
#4.3 compare observed and simulated x-tabs of key vars

#4.1 sanity check and testing
system.time(hulk <- hulkout(indat=rawmods_jA$rawj,wgt="ca_iwgt_xw"))
mean(hulk$all$ghq_f)
quantile(hulk$all$ghq_f,probs=0.025)
quantile(hulk$all$ghq_f,probs=0.975)
system.time(hulk2 <- hulkout(indat=rawmods_jA$rawj,wgt="ca_iwgt_xw"))
identical(hulk,hulk2)

system.time(abom <- hulkout(indat=rawmods_EG$rawj,wgt="cg_iwgt_xw",
                            param=rawmods_EG$coef,cov=rawmods_EG$cov,
                            varl=rawmods_EG$varl))
mean(abom$all$ghq_f)
quantile(abom$all$ghq_f,probs=0.025)
quantile(abom$all$ghq_f,probs=0.975)
system.time(abom2 <- hulkout(indat=rawmods_EG$rawj,wgt="cg_iwgt_xw",
                             param=rawmods_EG$coef,cov=rawmods_EG$cov,
                             varl=rawmods_EG$varl))
identical(abom,abom2)


#4.2 compare observed and simulated prevalences
samson <- c("sex","ethmin","england","wales","scot","nirl","a1634","a3554","a55plus",
            "degree","cplwk","sngnk","sngwk","cplnk","illness",
            "jobless","nssc1","nssc2","nssc3","pov","lon_b","smokeyes",
            "modhighalc","ghq_b","hhchg","shield","keywork","aemp","fndiff",
            "chcare","hhcare","lon_f","ghq_f")
leonard <- c("Sex","Ethnic minority","England","Wales","Scotland","Northern Ireland","Age 16-34","Age 35-54","Age 55+",
            "Degree","Couple with children","Single with no children",
            "Single with children","Couple with no children","illness",
            "Long-term non-employed","Professional occupation","Intermediate occupation",
            "Routine occupation","Household poverty","Baseline loneliness","Smoking",
            "Moderate-High alcohol consumption","Baseline distress (GHQ 4+)",
            "Change in family structure","Shielding","Keyworker","Active employment",
            "Financial difficulties",
            "Childcare/Home-Schooling","Caring","Loneliness at follow up","Distress (GHQ 4+) at follow up")
mg_obsprev <- function(dat_b,dat_f,
                       vlist=samson,simmain,
                       bwgt,fuwgt){
  valtab <- matrix(NA,nrow=length(vlist),ncol=19)
  tmpdat <- dat_b
  tds <- svydesign(ids=~j_psu,data=tmpdat,weights=tmpdat[,bwgt],strata=~j_strata)
  for(k in 1:24){
    valtab[k,1] <-vlist[k] 
    valtab[k,2] <- svymean(~eval(parse(text=vlist[k])),design=tds)
    valtab[k,3] <- confint(svymean(~eval(parse(text=vlist[k])), design=tds))[1]
    valtab[k,4] <- confint(svymean(~eval(parse(text=vlist[k])), design=tds))[2]
  }
  tmpdat <- dat_f
  tds <- svydesign(ids=~j_psu,data=tmpdat,weights=tmpdat[,fuwgt],strata=~j_strata)
  for(k in 25:33){
    valtab[k,1] <-vlist[k] 
    valtab[k,2] <- svymean(~eval(parse(text=vlist[k])),design=tds)
    valtab[k,3] <- confint(svymean(~eval(parse(text=vlist[k])), design=tds))[1]
    valtab[k,4] <- confint(svymean(~eval(parse(text=vlist[k])), design=tds))[2]
  }
  obsdat <- data.frame(varnam=valtab[,1],
                       vmean=as.numeric(valtab[,2]),
                       vmean_lo=as.numeric(valtab[,3]),
                       vmean_hi=as.numeric(valtab[,4]))
  for(x in 1:33){
    obsdat[x,'simmean'] <- mean(simmain[,vlist[[x]]])
    obsdat[x,'simsd'] <- sd(simmain[,vlist[[x]]])
    obsdat[x,'sim_lo1'] <- quantile(simmain[,vlist[[x]]],probs=0.025)
    obsdat[x,'sim_hi1'] <- quantile(simmain[,vlist[[x]]],probs=0.975)
  }
  obsdat$sim_lo2 <- obsdat$simmean-(1.96*obsdat$simsd)
  obsdat$sim_hi2 <- obsdat$simmean+(1.96*obsdat$simsd)
  obsdat$varnum <- seq(from=1,to=length(obsdat[,1]),by=1)
  return(obsdat)
}
obsdat <- mg_obsprev(dat_b=rawmods_jA$rawj,
                     dat_f=rawmods_jA$rawjA,
                     vlist=samson,
                     simmain=hulk$all,
                     bwgt="ca_iwgt_xw",fuwgt="ca_iwgt_xw")
#graph and compare
namlist <- c('varnam','vmean','vmean_lo','vmean_hi','varnum')
mg_comparesim <- function(obsdat,vnumlo,vnumhi,lablist){
  dat <- filter(obsdat,varnum>=vnumlo & varnum<=vnumhi)
  dat_val <- select(dat,varnam,vmean,vmean_lo,vmean_hi,varnum)
  dat_sim <- select(dat,varnam,simmean,sim_lo1,sim_hi1,varnum)
  colnames(dat_sim) <- namlist
  dat_val$src <- 0
  dat_sim$src <- 1
  dat_lng <- rbind(dat_val,dat_sim)
  dat_lng$vv <- factor(dat_lng$varnum,labels=lablist[vnumlo:vnumhi])
  #graph output
  g <- ggplot(data=dat_lng,aes(x=vv,y=vmean,color=as.factor(src),shape=as.factor(src)))+
    geom_pointrange(aes(ymin=vmean_lo,ymax=vmean_hi),position=position_dodge(width=0.5))+
    xlab("Variable")+
    ylab("Proportion")+
    scale_color_manual(values=c("black","black"),name="Data Source",labels=c("Observed","Simulated"))+
    scale_shape_manual(values=c(0,2),name="Data Source",labels=c("Observed","Simulated"))+
    coord_flip(ylim=c(0,1))
  return(g)
}
val_all_jA <- mg_comparesim(obsdat,vnumlo=1,vnumhi=33,lablist=leonard)
val_all_jA
ggsave("validate_alln1000_jA_180522.jpg",width=12,height=12,dpi=300,device="jpeg")

#EG
obsdat_EG <- mg_obsprev(dat_b=rawmods_EG$rawj,
                     dat_f=rawmods_EG$rawjA,
                     vlist=samson,
                     simmain=abom$all,
                     bwgt="cg_iwgt_xw",fuwgt="cg_iwgt_xw")
#graph and compare
val_all_EG <- mg_comparesim(obsdat,vnumlo=1,vnumhi=33,lablist=leonard)
val_all_EG
ggsave("validate_alln1000_EG_180522.jpg",width=12,height=12,dpi=300,device="jpeg")


#4.3 compare observed and simulated x-tabs of key vars
#4.3.1 CPLWK: Couples with children
#4.3.2 CPLNK: Couples with no children
#4.3.3 SNGNK: Singles with no children
#4.3.4 SNGWK: Singles with children

#4.3.1 CPLWK: Couples with Children
hulk_cplwk <- hulkout(rawmods_jA$rawj,wgt="ca_iwgt_xw",
                      setbase="YES",setbasevar="cplwk",setbaseval=1,
                      setfs="CPLWK")
obsdat_cplwk <- mg_obsprev(dat_b=filter(rawmods_jA$rawj,cplwk==1),
                           dat_f=filter(rawmods_jA$rawjA,cplwk==1),
                           vlist=samson,
                           simmain=hulk_cplwk$all,
                           bwgt="ca_iwgt_xw",fuwgt="ca_iwgt_xw")
val_jA_cplwk <- mg_comparesim(obsdat_cplwk,vnumlo=1,vnumhi=33,lablist=leonard)
val_jA_cplwk
ggsave("validate_n1000cplwk_jA_180522.jpg",width=12,height=12,dpi=300,device="jpeg")

abom_cplwk <- hulkout(indat=rawmods_EG$rawj,wgt="cg_iwgt_xw",
                      setbase="YES",setbasevar="cplwk",setbaseval=1,
                      setfs="CPLWK",
                      param=rawmods_EG$coef,cov=rawmods_EG$cov,
                      varl=rawmods_EG$varl)
obsdatEG_cplwk <- mg_obsprev(dat_b=filter(rawmods_EG$rawj,cplwk==1),
                           dat_f=filter(rawmods_EG$rawjA,cplwk==1),
                           vlist=samson,
                           simmain=abom_cplwk$all,
                           bwgt="cg_iwgt_xw",fuwgt="cg_iwgt_xw")
val_EG_cplwk <- mg_comparesim(obsdatEG_cplwk,vnumlo=1,vnumhi=33,lablist=leonard)
val_EG_cplwk
ggsave("validate_n1000cplwk_EG_180522b.jpg",width=12,height=12,dpi=300,device="jpeg")

#4.3.2 CPLNK: Couples with no Children
hulk_cplnk <- hulkout(rawmods_jA$rawj,wgt="ca_iwgt_xw",
                      setbase="YES",setbasevar="cplnk",setbaseval=1,
                      setfs="CPLNK")
obsdat_cplnk <- mg_obsprev(dat_b=filter(rawmods_jA$rawj,cplnk==1),
                           dat_f=filter(rawmods_jA$rawjA,cplnk==1),
                           vlist=samson,
                           simmain=hulk_cplnk$all,
                           bwgt="ca_iwgt_xw",fuwgt="ca_iwgt_xw")
val_jA_cplnk <- mg_comparesim(obsdat_cplnk,vnumlo=1,vnumhi=33,lablist=leonard)
val_jA_cplnk
ggsave("validate_n1000cplnk_jA_180522.jpg",width=12,height=12,dpi=300,device="jpeg")

abom_cplnk <- hulkout(rawmods_EG$rawj,wgt="cg_iwgt_xw",
                      setbase="YES",setbasevar="cplnk",setbaseval=1,
                      setfs="CPLNK",
                      param=rawmods_EG$coef,cov=rawmods_EG$cov,
                      varl=rawmods_EG$varl)
obsdatEG_cplnk <- mg_obsprev(dat_b=filter(rawmods_EG$rawj,cplnk==1),
                             dat_f=filter(rawmods_EG$rawjA,cplnk==1),
                             vlist=samson,
                             simmain=abom_cplnk$all,
                             bwgt="cg_iwgt_xw",fuwgt="cg_iwgt_xw")
val_EG_cplnk <- mg_comparesim(obsdat_cplnk,vnumlo=1,vnumhi=33,lablist=leonard)
val_EG_cplnk
ggsave("validate_n1000cplnk_EG_180522.jpg",width=12,height=12,dpi=300,device="jpeg")

#4.3.3 SNGNK: Singles with no children
hulk_sngnk <- hulkout(rawmods_jA$rawj,wgt="ca_iwgt_xw",
                      setbase="YES",setbasevar="sngnk",setbaseval=1,
                      setfs="SNGNK")
obsdat_sngnk <- mg_obsprev(dat_b=filter(rawmods_jA$rawj,sngnk==1),
                           dat_f=filter(rawmods_jA$rawjA,sngnk==1),
                           vlist=samson,
                           simmain=hulk_sngnk$all,
                           bwgt="ca_iwgt_xw",fuwgt="ca_iwgt_xw")
val_jA_sngnk <- mg_comparesim(obsdat_sngnk,vnumlo=1,vnumhi=33,lablist=leonard)
val_jA_sngnk
ggsave("validate_n1000sngnk_jA_180522.jpg",width=12,height=12,dpi=300,device="jpeg")

abom_sngnk <- hulkout(rawmods_EG$rawj,wgt="cg_iwgt_xw",
                      setbase="YES",setbasevar="sngnk",setbaseval=1,
                      setfs="SNGNK",
                      param=rawmods_EG$coef,cov=rawmods_EG$cov,
                      varl=rawmods_EG$varl)
obsdatEG_sngnk <- mg_obsprev(dat_b=filter(rawmods_EG$rawj,sngnk==1),
                             dat_f=filter(rawmods_EG$rawjA,sngnk==1),
                             vlist=samson,
                             simmain=abom_sngnk$all,
                             bwgt="cg_iwgt_xw",fuwgt="cg_iwgt_xw")
val_EG_sngnk <- mg_comparesim(obsdatEG_sngnk,vnumlo=1,vnumhi=33,lablist=leonard)
val_EG_sngnk
ggsave("validate_n1000sngnk_EG_180522.jpg",width=12,height=12,dpi=300,device="jpeg")

#4.3.4 SNGWK: Singles with children
hulk_sngwk <- hulkout(rawmods_jA$rawj,wgt="ca_iwgt_xw",
                      setbase="YES",setbasevar="sngwk",setbaseval=1,
                      setfs="SNGWK")
obsdat_sngwk <- mg_obsprev(dat_b=filter(rawmods_jA$rawj,sngwk==1),
                           dat_f=filter(rawmods_jA$rawjA,sngwk==1),
                           vlist=samson,
                           simmain=hulk_sngwk$all,
                           bwgt="ca_iwgt_xw",fuwgt="ca_iwgt_xw")
val_jA_sngwk <- mg_comparesim(obsdat_sngwk,vnumlo=1,vnumhi=33,lablist=leonard)
val_jA_sngwk
ggsave("validate_n1000sngwk_jA_180522.jpg",width=12,height=12,dpi=300,device="jpeg")

abom_sngwk <- hulkout(rawmods_EG$rawj,wgt="cg_iwgt_xw",
                      setbase="YES",setbasevar="sngwk",setbaseval=1,
                      setfs="SNGWK",
                      param=rawmods_EG$coef,cov=rawmods_EG$cov,
                      varl=rawmods_EG$varl)
obsdatEG_sngwk <- mg_obsprev(dat_b=filter(rawmods_EG$rawj,sngwk==1),
                             dat_f=filter(rawmods_EG$rawjA,sngwk==1),
                             vlist=samson,
                             simmain=abom_sngwk$all,
                             bwgt="cg_iwgt_xw",fuwgt="cg_iwgt_xw")
val_EG_sngwk <- mg_comparesim(obsdatEG_sngwk,vnumlo=1,vnumhi=33,lablist=leonard)
val_EG_sngwk
ggsave("validate_n1000sngwk_EG_180522.jpg",width=12,height=12,dpi=300,device="jpeg")

#save.image(file="rebuild2presim_240522.RData")
#load("rebuild2presim_240522.RData")

#5 run simulation experiments
#5.1 exp: CPLWK vs ref: CPLNK
#5.2 exp: SNGNK vs ref: CPLNK
#5.3 exp: SNGWK vs ref: CPLWK
#5.4 exp: SNGWK vs ref: SNGNK

#5.1 exp:cplwk vs ref:cplnk
#5.1.1 main effect
#5.1.2 active employment pathway
#5.1.3 financial strain pathway
#5.1.4 childcare pathway
#5.1.5 caring pathway
#5.1.6 loneliness pathway
#5.1.7 gather results together

#5.1.1 main effect
ckidsY0_jA <- hulkout(indat=rawmods_jA$rawj,wgt="ca_iwgt_xw",
                   setbase="YES",setbasevar="cplwk",setbaseval=1,
                   setfs="CPLNK")
ckidsY1_jA <- hulkout(indat=rawmods_jA$rawj,wgt="ca_iwgt_xw",
                   setbase="YES",setbasevar="cplwk",setbaseval=1,
                   setfs="CPLWK")
ckidsY0_EG <- hulkout(indat=rawmods_EG$rawj,wgt="cg_iwgt_xw",
                      setbase="YES",setbasevar="cplwk",setbaseval=1,
                      setfs="CPLNK",
                      param=rawmods_EG$coef,cov=rawmods_EG$cov,
                      varl=rawmods_EG$varl)
ckidsY1_EG <- hulkout(indat=rawmods_EG$rawj,wgt="cg_iwgt_xw",
                      setbase="YES",setbasevar="cplwk",setbaseval=1,
                      setfs="CPLWK",
                      param=rawmods_EG$coef,cov=rawmods_EG$cov,
                      varl=rawmods_EG$varl)
#5.1.2 active employment pathway
ckidsY00emp_jA <- hulkout(indat=rawmods_jA$rawj,wgt="ca_iwgt_xw",
                      setbase="YES",setbasevar="cplwk",setbaseval=1,
                      setfs="CPLNK",
                      setemp="NO")
ckidsY01emp_jA <- hulkout(indat=rawmods_jA$rawj,wgt="ca_iwgt_xw",
                          setbase="YES",setbasevar="cplwk",setbaseval=1,
                          setfs="CPLNK",
                          setemp="YES")
ckidsY10emp_jA <- hulkout(indat=rawmods_jA$rawj,wgt="ca_iwgt_xw",
                          setbase="YES",setbasevar="cplwk",setbaseval=1,
                          setfs="CPLWK",
                          setemp="NO")
ckidsY11emp_jA <- hulkout(indat=rawmods_jA$rawj,wgt="ca_iwgt_xw",
                          setbase="YES",setbasevar="cplwk",setbaseval=1,
                          setfs="CPLWK",
                          setemp="YES")
ckids_emp_jA <- mg_exprop(Y0=ckidsY0_jA$all,
                        Y1=ckidsY1_jA$all,
                        Y00=ckidsY00emp_jA$all,
                        Y01=ckidsY01emp_jA$all,
                        Y10=ckidsY10emp_jA$all,
                        Y11=ckidsY11emp_jA$all,
                        varMa="aemp")
find_ckids_emp_jA <- mg_arrange(ckids_emp_jA,ckids_emp_jA)
decom_ckids_emp_jA <- mg_find1med(find_ckids_emp_jA)
decom_ckids_emp_jA$RRtab
decom_ckids_emp_jA$gdecom
#male only
ckids_emp_jA_male <- mg_exprop(Y0=ckidsY0_jA$male,
                          Y1=ckidsY1_jA$male,
                          Y00=ckidsY00emp_jA$male,
                          Y01=ckidsY01emp_jA$male,
                          Y10=ckidsY10emp_jA$male,
                          Y11=ckidsY11emp_jA$male,
                          varMa="aemp")
find_ckids_emp_jA_male <- mg_arrange(ckids_emp_jA_male,ckids_emp_jA_male)
decom_ckids_emp_jA_male <- mg_find1med(find_ckids_emp_jA_male)
decom_ckids_emp_jA_male$RRtab
decom_ckids_emp_jA_male$gdecom
#female only
ckids_emp_jA_female <- mg_exprop(Y0=ckidsY0_jA$female,
                               Y1=ckidsY1_jA$female,
                               Y00=ckidsY00emp_jA$female,
                               Y01=ckidsY01emp_jA$female,
                               Y10=ckidsY10emp_jA$female,
                               Y11=ckidsY11emp_jA$female,
                               varMa="aemp")
find_ckids_emp_jA_female <- mg_arrange(ckids_emp_jA_female,ckids_emp_jA_female)
decom_ckids_emp_jA_female <- mg_find1med(find_ckids_emp_jA_female)
decom_ckids_emp_jA_female$RRtab
decom_ckids_emp_jA_female$gdecom

ckidsY00emp_EG <- hulkout(indat=rawmods_EG$rawj,wgt="cg_iwgt_xw",
                          setbase="YES",setbasevar="cplwk",setbaseval=1,
                          setfs="CPLNK",
                          setemp="NO",
                          param=rawmods_EG$coef,cov=rawmods_EG$cov,
                          varl=rawmods_EG$varl)
ckidsY01emp_EG <- hulkout(indat=rawmods_EG$rawj,wgt="cg_iwgt_xw",
                          setbase="YES",setbasevar="cplwk",setbaseval=1,
                          setfs="CPLNK",
                          setemp="YES",
                          param=rawmods_EG$coef,cov=rawmods_EG$cov,
                          varl=rawmods_EG$varl)
ckidsY10emp_EG <- hulkout(indat=rawmods_EG$rawj,wgt="cg_iwgt_xw",
                          setbase="YES",setbasevar="cplwk",setbaseval=1,
                          setfs="CPLWK",
                          setemp="NO",
                          param=rawmods_EG$coef,cov=rawmods_EG$cov,
                          varl=rawmods_EG$varl)
ckidsY11emp_EG <- hulkout(indat=rawmods_EG$rawj,wgt="cg_iwgt_xw",
                          setbase="YES",setbasevar="cplwk",setbaseval=1,
                          setfs="CPLWK",
                          setemp="YES",
                          param=rawmods_EG$coef,cov=rawmods_EG$cov,
                          varl=rawmods_EG$varl)
ckids_emp_EG <- mg_exprop(Y0=ckidsY0_EG$all,
                          Y1=ckidsY1_EG$all,
                          Y00=ckidsY00emp_EG$all,
                          Y01=ckidsY01emp_EG$all,
                          Y10=ckidsY10emp_EG$all,
                          Y11=ckidsY11emp_EG$all,
                          varMa="aemp")
find_ckids_emp_EG <- mg_arrange(ckids_emp_EG,ckids_emp_EG)
decom_ckids_emp_EG <- mg_find1med(find_ckids_emp_EG)
decom_ckids_emp_EG$RRtab
decom_ckids_emp_EG$gdecom
#male only
ckids_emp_EG_male <- mg_exprop(Y0=ckidsY0_EG$male,
                          Y1=ckidsY1_EG$male,
                          Y00=ckidsY00emp_EG$male,
                          Y01=ckidsY01emp_EG$male,
                          Y10=ckidsY10emp_EG$male,
                          Y11=ckidsY11emp_EG$male,
                          varMa="aemp")
find_ckids_emp_EG_male <- mg_arrange(ckids_emp_EG_male,ckids_emp_EG_male)
decom_ckids_emp_EG_male <- mg_find1med(find_ckids_emp_EG_male)
decom_ckids_emp_EG_male$RRtab
decom_ckids_emp_EG_male$gdecom
#female only
ckids_emp_EG_female <- mg_exprop(Y0=ckidsY0_EG$female,
                               Y1=ckidsY1_EG$female,
                               Y00=ckidsY00emp_EG$female,
                               Y01=ckidsY01emp_EG$female,
                               Y10=ckidsY10emp_EG$female,
                               Y11=ckidsY11emp_EG$female,
                               varMa="aemp")
find_ckids_emp_EG_female <- mg_arrange(ckids_emp_EG_female,ckids_emp_EG_female)
decom_ckids_emp_EG_female <- mg_find1med(find_ckids_emp_EG_female)
decom_ckids_emp_EG_female$RRtab
decom_ckids_emp_EG_female$gdecom

#5.1.3 financial strain pathway
ckidsY00fin_jA <- hulkout(indat=rawmods_jA$rawj,wgt="ca_iwgt_xw",
                          setbase="YES",setbasevar="cplwk",setbaseval=1,
                          setfs="CPLNK",
                          setfin="NO")
ckidsY01fin_jA <- hulkout(indat=rawmods_jA$rawj,wgt="ca_iwgt_xw",
                          setbase="YES",setbasevar="cplwk",setbaseval=1,
                          setfs="CPLNK",
                          setfin="YES")
ckidsY10fin_jA <- hulkout(indat=rawmods_jA$rawj,wgt="ca_iwgt_xw",
                          setbase="YES",setbasevar="cplwk",setbaseval=1,
                          setfs="CPLWK",
                          setfin="NO")
ckidsY11fin_jA <- hulkout(indat=rawmods_jA$rawj,wgt="ca_iwgt_xw",
                          setbase="YES",setbasevar="cplwk",setbaseval=1,
                          setfs="CPLWK",
                          setfin="YES")
ckids_fin_jA <- mg_exprop(Y0=ckidsY0_jA$all,
                          Y1=ckidsY1_jA$all,
                          Y00=ckidsY00fin_jA$all,
                          Y01=ckidsY01fin_jA$all,
                          Y10=ckidsY10fin_jA$all,
                          Y11=ckidsY11fin_jA$all,
                          varMa="fndiff")
find_ckids_fin_jA <- mg_arrange(ckids_fin_jA,ckids_fin_jA)
decom_ckids_fin_jA <- mg_find1med(find_ckids_fin_jA)
decom_ckids_fin_jA$RRtab
decom_ckids_fin_jA$gdecom
#male only
ckids_fin_jA_male <- mg_exprop(Y0=ckidsY0_jA$male,
                          Y1=ckidsY1_jA$male,
                          Y00=ckidsY00fin_jA$male,
                          Y01=ckidsY01fin_jA$male,
                          Y10=ckidsY10fin_jA$male,
                          Y11=ckidsY11fin_jA$male,
                          varMa="fndiff")
find_ckids_fin_jA_male <- mg_arrange(ckids_fin_jA_male,ckids_fin_jA_male)
decom_ckids_fin_jA_male <- mg_find1med(find_ckids_fin_jA_male)
decom_ckids_fin_jA_male$RRtab
decom_ckids_fin_jA_male$gdecom
#female only
ckids_fin_jA_female <- mg_exprop(Y0=ckidsY0_jA$female,
                               Y1=ckidsY1_jA$female,
                               Y00=ckidsY00fin_jA$female,
                               Y01=ckidsY01fin_jA$female,
                               Y10=ckidsY10fin_jA$female,
                               Y11=ckidsY11fin_jA$female,
                               varMa="fndiff")
find_ckids_fin_jA_female <- mg_arrange(ckids_fin_jA_female,ckids_fin_jA_female)
decom_ckids_fin_jA_female <- mg_find1med(find_ckids_fin_jA_female)
decom_ckids_fin_jA_female$RRtab
decom_ckids_fin_jA_female$gdecom

ckidsY00fin_EG <- hulkout(indat=rawmods_EG$rawj,wgt="cg_iwgt_xw",
                          setbase="YES",setbasevar="cplwk",setbaseval=1,
                          setfs="CPLNK",
                          setfin="NO",
                          param=rawmods_EG$coef,cov=rawmods_EG$cov,
                          varl=rawmods_EG$varl)
ckidsY01fin_EG <- hulkout(indat=rawmods_EG$rawj,wgt="cg_iwgt_xw",
                          setbase="YES",setbasevar="cplwk",setbaseval=1,
                          setfs="CPLNK",
                          setfin="YES",
                          param=rawmods_EG$coef,cov=rawmods_EG$cov,
                          varl=rawmods_EG$varl)
ckidsY10fin_EG <- hulkout(indat=rawmods_EG$rawj,wgt="cg_iwgt_xw",
                          setbase="YES",setbasevar="cplwk",setbaseval=1,
                          setfs="CPLWK",
                          setfin="NO",
                          param=rawmods_EG$coef,cov=rawmods_EG$cov,
                          varl=rawmods_EG$varl)
ckidsY11fin_EG <- hulkout(indat=rawmods_EG$rawj,wgt="cg_iwgt_xw",
                          setbase="YES",setbasevar="cplwk",setbaseval=1,
                          setfs="CPLWK",
                          setfin="YES",
                          param=rawmods_EG$coef,cov=rawmods_EG$cov,
                          varl=rawmods_EG$varl)
ckids_fin_EG <- mg_exprop(Y0=ckidsY0_EG$all,
                          Y1=ckidsY1_EG$all,
                          Y00=ckidsY00fin_EG$all,
                          Y01=ckidsY01fin_EG$all,
                          Y10=ckidsY10fin_EG$all,
                          Y11=ckidsY11fin_EG$all,
                          varMa="fndiff")
find_ckids_fin_EG <- mg_arrange(ckids_fin_EG,ckids_fin_EG)
decom_ckids_fin_EG <- mg_find1med(find_ckids_fin_EG)
decom_ckids_fin_EG$RRtab
decom_ckids_fin_EG$gdecom
#male only
ckids_fin_EG_male <- mg_exprop(Y0=ckidsY0_EG$male,
                          Y1=ckidsY1_EG$male,
                          Y00=ckidsY00fin_EG$male,
                          Y01=ckidsY01fin_EG$male,
                          Y10=ckidsY10fin_EG$male,
                          Y11=ckidsY11fin_EG$male,
                          varMa="fndiff")
find_ckids_fin_EG_male <- mg_arrange(ckids_fin_EG_male,ckids_fin_EG_male)
decom_ckids_fin_EG_male <- mg_find1med(find_ckids_fin_EG_male)
decom_ckids_fin_EG_male$RRtab
decom_ckids_fin_EG_male$gdecom
#female only
ckids_fin_EG_female <- mg_exprop(Y0=ckidsY0_EG$female,
                               Y1=ckidsY1_EG$female,
                               Y00=ckidsY00fin_EG$female,
                               Y01=ckidsY01fin_EG$female,
                               Y10=ckidsY10fin_EG$female,
                               Y11=ckidsY11fin_EG$female,
                               varMa="fndiff")
find_ckids_fin_EG_female <- mg_arrange(ckids_fin_EG_female,ckids_fin_EG_female)
decom_ckids_fin_EG_female <- mg_find1med(find_ckids_fin_EG_female)
decom_ckids_fin_EG_female$RRtab
decom_ckids_fin_EG_female$gdecom

#5.1.4 childcare pathway
ckidsY00chc_jA <- hulkout(indat=rawmods_jA$rawj,wgt="ca_iwgt_xw",
                          setbase="YES",setbasevar="cplwk",setbaseval=1,
                          setfs="CPLNK",
                          setchc="NO")
ckidsY01chc_jA <- hulkout(indat=rawmods_jA$rawj,wgt="ca_iwgt_xw",
                          setbase="YES",setbasevar="cplwk",setbaseval=1,
                          setfs="CPLNK",
                          setchc="YES")
ckidsY10chc_jA <- hulkout(indat=rawmods_jA$rawj,wgt="ca_iwgt_xw",
                          setbase="YES",setbasevar="cplwk",setbaseval=1,
                          setfs="CPLWK",
                          setchc="NO")
ckidsY11chc_jA <- hulkout(indat=rawmods_jA$rawj,wgt="ca_iwgt_xw",
                          setbase="YES",setbasevar="cplwk",setbaseval=1,
                          setfs="CPLWK",
                          setchc="YES")
ckids_chc_jA <- mg_exprop(Y0=ckidsY0_jA$all,
                          Y1=ckidsY1_jA$all,
                          Y00=ckidsY00chc_jA$all,
                          Y01=ckidsY01chc_jA$all,
                          Y10=ckidsY10chc_jA$all,
                          Y11=ckidsY11chc_jA$all,
                          varMa="chcare")
find_ckids_chc_jA <- mg_arrange(ckids_chc_jA,ckids_chc_jA)
decom_ckids_chc_jA <- mg_find1med(find_ckids_chc_jA)
decom_ckids_chc_jA$RRtab
decom_ckids_chc_jA$gdecom
#male only
ckids_chc_jA_male <- mg_exprop(Y0=ckidsY0_jA$male,
                          Y1=ckidsY1_jA$male,
                          Y00=ckidsY00chc_jA$male,
                          Y01=ckidsY01chc_jA$male,
                          Y10=ckidsY10chc_jA$male,
                          Y11=ckidsY11chc_jA$male,
                          varMa="chcare")
find_ckids_chc_jA_male <- mg_arrange(ckids_chc_jA_male,ckids_chc_jA_male)
decom_ckids_chc_jA_male <- mg_find1med(find_ckids_chc_jA_male)
decom_ckids_chc_jA_male$RRtab
decom_ckids_chc_jA_male$gdecom
#female only
ckids_chc_jA_female <- mg_exprop(Y0=ckidsY0_jA$female,
                               Y1=ckidsY1_jA$female,
                               Y00=ckidsY00chc_jA$female,
                               Y01=ckidsY01chc_jA$female,
                               Y10=ckidsY10chc_jA$female,
                               Y11=ckidsY11chc_jA$female,
                               varMa="chcare")
find_ckids_chc_jA_female <- mg_arrange(ckids_chc_jA_female,ckids_chc_jA_female)
decom_ckids_chc_jA_female <- mg_find1med(find_ckids_chc_jA_female)
decom_ckids_chc_jA_female$RRtab
decom_ckids_chc_jA_female$gdecom

ckidsY00chc_EG <- hulkout(indat=rawmods_EG$rawj,wgt="cg_iwgt_xw",
                          setbase="YES",setbasevar="cplwk",setbaseval=1,
                          setfs="CPLNK",
                          setchc="NO",
                          param=rawmods_EG$coef,cov=rawmods_EG$cov,
                          varl=rawmods_EG$varl)
ckidsY01chc_EG <- hulkout(indat=rawmods_EG$rawj,wgt="cg_iwgt_xw",
                          setbase="YES",setbasevar="cplwk",setbaseval=1,
                          setfs="CPLNK",
                          setchc="YES",
                          param=rawmods_EG$coef,cov=rawmods_EG$cov,
                          varl=rawmods_EG$varl)
ckidsY10chc_EG <- hulkout(indat=rawmods_EG$rawj,wgt="cg_iwgt_xw",
                          setbase="YES",setbasevar="cplwk",setbaseval=1,
                          setfs="CPLWK",
                          setchc="NO",
                          param=rawmods_EG$coef,cov=rawmods_EG$cov,
                          varl=rawmods_EG$varl)
ckidsY11chc_EG <- hulkout(indat=rawmods_EG$rawj,wgt="cg_iwgt_xw",
                          setbase="YES",setbasevar="cplwk",setbaseval=1,
                          setfs="CPLWK",
                          setchc="YES",
                          param=rawmods_EG$coef,cov=rawmods_EG$cov,
                          varl=rawmods_EG$varl)
ckids_chc_EG <- mg_exprop(Y0=ckidsY0_EG$all,
                          Y1=ckidsY1_EG$all,
                          Y00=ckidsY00chc_EG$all,
                          Y01=ckidsY01chc_EG$all,
                          Y10=ckidsY10chc_EG$all,
                          Y11=ckidsY11chc_EG$all,
                          varMa="chcare")
find_ckids_chc_EG <- mg_arrange(ckids_chc_EG,ckids_chc_EG)
decom_ckids_chc_EG <- mg_find1med(find_ckids_chc_EG)
decom_ckids_chc_EG$RRtab
decom_ckids_chc_EG$gdecom
#male only
ckids_chc_EG_male <- mg_exprop(Y0=ckidsY0_EG$male,
                          Y1=ckidsY1_EG$male,
                          Y00=ckidsY00chc_EG$male,
                          Y01=ckidsY01chc_EG$male,
                          Y10=ckidsY10chc_EG$male,
                          Y11=ckidsY11chc_EG$male,
                          varMa="chcare")
find_ckids_chc_EG_male <- mg_arrange(ckids_chc_EG_male,ckids_chc_EG_male)
decom_ckids_chc_EG_male <- mg_find1med(find_ckids_chc_EG_male)
decom_ckids_chc_EG_male$RRtab
decom_ckids_chc_EG_male$gdecom
#female only
ckids_chc_EG_female <- mg_exprop(Y0=ckidsY0_EG$female,
                               Y1=ckidsY1_EG$female,
                               Y00=ckidsY00chc_EG$female,
                               Y01=ckidsY01chc_EG$female,
                               Y10=ckidsY10chc_EG$female,
                               Y11=ckidsY11chc_EG$female,
                               varMa="chcare")
find_ckids_chc_EG_female <- mg_arrange(ckids_chc_EG_female,ckids_chc_EG_female)
decom_ckids_chc_EG_female <- mg_find1med(find_ckids_chc_EG_female)
decom_ckids_chc_EG_female$RRtab
decom_ckids_chc_EG_female$gdecom

#5.1.5 caring pathway
ckidsY00hhc_jA <- hulkout(indat=rawmods_jA$rawj,wgt="ca_iwgt_xw",
                          setbase="YES",setbasevar="cplwk",setbaseval=1,
                          setfs="CPLNK",
                          sethhc="NO")
ckidsY01hhc_jA <- hulkout(indat=rawmods_jA$rawj,wgt="ca_iwgt_xw",
                          setbase="YES",setbasevar="cplwk",setbaseval=1,
                          setfs="CPLNK",
                          sethhc="YES")
ckidsY10hhc_jA <- hulkout(indat=rawmods_jA$rawj,wgt="ca_iwgt_xw",
                          setbase="YES",setbasevar="cplwk",setbaseval=1,
                          setfs="CPLWK",
                          sethhc="NO")
ckidsY11hhc_jA <- hulkout(indat=rawmods_jA$rawj,wgt="ca_iwgt_xw",
                          setbase="YES",setbasevar="cplwk",setbaseval=1,
                          setfs="CPLWK",
                          sethhc="YES")
ckids_hhc_jA <- mg_exprop(Y0=ckidsY0_jA$all,
                          Y1=ckidsY1_jA$all,
                          Y00=ckidsY00hhc_jA$all,
                          Y01=ckidsY01hhc_jA$all,
                          Y10=ckidsY10hhc_jA$all,
                          Y11=ckidsY11hhc_jA$all,
                          varMa="hhcare")
find_ckids_hhc_jA <- mg_arrange(ckids_hhc_jA,ckids_hhc_jA)
decom_ckids_hhc_jA <- mg_find1med(find_ckids_hhc_jA)
decom_ckids_hhc_jA$RRtab
decom_ckids_hhc_jA$gdecom
#male
ckids_hhc_jA_male <- mg_exprop(Y0=ckidsY0_jA$male,
                          Y1=ckidsY1_jA$male,
                          Y00=ckidsY00hhc_jA$male,
                          Y01=ckidsY01hhc_jA$male,
                          Y10=ckidsY10hhc_jA$male,
                          Y11=ckidsY11hhc_jA$male,
                          varMa="hhcare")
find_ckids_hhc_jA_male <- mg_arrange(ckids_hhc_jA_male,ckids_hhc_jA_male)
decom_ckids_hhc_jA_male <- mg_find1med(find_ckids_hhc_jA_male)
decom_ckids_hhc_jA_male$RRtab
decom_ckids_hhc_jA_male$gdecom
#female
ckids_hhc_jA_female <- mg_exprop(Y0=ckidsY0_jA$female,
                               Y1=ckidsY1_jA$female,
                               Y00=ckidsY00hhc_jA$female,
                               Y01=ckidsY01hhc_jA$female,
                               Y10=ckidsY10hhc_jA$female,
                               Y11=ckidsY11hhc_jA$female,
                               varMa="hhcare")
find_ckids_hhc_jA_female <- mg_arrange(ckids_hhc_jA_female,ckids_hhc_jA_female)
decom_ckids_hhc_jA_female <- mg_find1med(find_ckids_hhc_jA_female)
decom_ckids_hhc_jA_female$RRtab
decom_ckids_hhc_jA_female$gdecom

ckidsY00hhc_EG <- hulkout(indat=rawmods_EG$rawj,wgt="cg_iwgt_xw",
                          setbase="YES",setbasevar="cplwk",setbaseval=1,
                          setfs="CPLNK",
                          sethhc="NO",
                          param=rawmods_EG$coef,cov=rawmods_EG$cov,
                          varl=rawmods_EG$varl)
ckidsY01hhc_EG <- hulkout(indat=rawmods_EG$rawj,wgt="cg_iwgt_xw",
                          setbase="YES",setbasevar="cplwk",setbaseval=1,
                          setfs="CPLNK",
                          sethhc="YES",
                          param=rawmods_EG$coef,cov=rawmods_EG$cov,
                          varl=rawmods_EG$varl)
ckidsY10hhc_EG <- hulkout(indat=rawmods_EG$rawj,wgt="cg_iwgt_xw",
                          setbase="YES",setbasevar="cplwk",setbaseval=1,
                          setfs="CPLWK",
                          sethhc="NO",
                          param=rawmods_EG$coef,cov=rawmods_EG$cov,
                          varl=rawmods_EG$varl)
ckidsY11hhc_EG <- hulkout(indat=rawmods_EG$rawj,wgt="cg_iwgt_xw",
                          setbase="YES",setbasevar="cplwk",setbaseval=1,
                          setfs="CPLWK",
                          sethhc="YES",
                          param=rawmods_EG$coef,cov=rawmods_EG$cov,
                          varl=rawmods_EG$varl)
ckids_hhc_EG <- mg_exprop(Y0=ckidsY0_EG$all,
                          Y1=ckidsY1_EG$all,
                          Y00=ckidsY00hhc_EG$all,
                          Y01=ckidsY01hhc_EG$all,
                          Y10=ckidsY10hhc_EG$all,
                          Y11=ckidsY11hhc_EG$all,
                          varMa="hhcare")
find_ckids_hhc_EG <- mg_arrange(ckids_hhc_EG,ckids_hhc_EG)
decom_ckids_hhc_EG <- mg_find1med(find_ckids_hhc_EG)
decom_ckids_hhc_EG$RRtab
decom_ckids_hhc_EG$gdecom
#male only
ckids_hhc_EG_male <- mg_exprop(Y0=ckidsY0_EG$male,
                          Y1=ckidsY1_EG$male,
                          Y00=ckidsY00hhc_EG$male,
                          Y01=ckidsY01hhc_EG$male,
                          Y10=ckidsY10hhc_EG$male,
                          Y11=ckidsY11hhc_EG$male,
                          varMa="hhcare")
find_ckids_hhc_EG_male <- mg_arrange(ckids_hhc_EG_male,ckids_hhc_EG_male)
decom_ckids_hhc_EG_male <- mg_find1med(find_ckids_hhc_EG_male)
decom_ckids_hhc_EG_male$RRtab
decom_ckids_hhc_EG_male$gdecom
#female only
ckids_hhc_EG_female <- mg_exprop(Y0=ckidsY0_EG$female,
                               Y1=ckidsY1_EG$female,
                               Y00=ckidsY00hhc_EG$female,
                               Y01=ckidsY01hhc_EG$female,
                               Y10=ckidsY10hhc_EG$female,
                               Y11=ckidsY11hhc_EG$female,
                               varMa="hhcare")
find_ckids_hhc_EG_female <- mg_arrange(ckids_hhc_EG_female,ckids_hhc_EG_female)
decom_ckids_hhc_EG_female <- mg_find1med(find_ckids_hhc_EG_female)
decom_ckids_hhc_EG_female$RRtab
decom_ckids_hhc_EG_female$gdecom

#5.1.6 loneliness pathway
ckidsY00lon_jA <- hulkout(indat=rawmods_jA$rawj,wgt="ca_iwgt_xw",
                          setbase="YES",setbasevar="cplwk",setbaseval=1,
                          setfs="CPLNK",
                          setlon="NO")
ckidsY01lon_jA <- hulkout(indat=rawmods_jA$rawj,wgt="ca_iwgt_xw",
                          setbase="YES",setbasevar="cplwk",setbaseval=1,
                          setfs="CPLNK",
                          setlon="YES")
ckidsY10lon_jA <- hulkout(indat=rawmods_jA$rawj,wgt="ca_iwgt_xw",
                          setbase="YES",setbasevar="cplwk",setbaseval=1,
                          setfs="CPLWK",
                          setlon="NO")
ckidsY11lon_jA <- hulkout(indat=rawmods_jA$rawj,wgt="ca_iwgt_xw",
                          setbase="YES",setbasevar="cplwk",setbaseval=1,
                          setfs="CPLWK",
                          setlon="YES")
ckids_lon_jA <- mg_exprop(Y0=ckidsY0_jA$all,
                          Y1=ckidsY1_jA$all,
                          Y00=ckidsY00lon_jA$all,
                          Y01=ckidsY01lon_jA$all,
                          Y10=ckidsY10lon_jA$all,
                          Y11=ckidsY11lon_jA$all,
                          varMa="lon_f")
find_ckids_lon_jA <- mg_arrange(ckids_lon_jA,ckids_lon_jA)
decom_ckids_lon_jA <- mg_find1med(find_ckids_lon_jA)
decom_ckids_lon_jA$RRtab
decom_ckids_lon_jA$gdecom
#male only
ckids_lon_jA_male <- mg_exprop(Y0=ckidsY0_jA$male,
                          Y1=ckidsY1_jA$male,
                          Y00=ckidsY00lon_jA$male,
                          Y01=ckidsY01lon_jA$male,
                          Y10=ckidsY10lon_jA$male,
                          Y11=ckidsY11lon_jA$male,
                          varMa="lon_f")
find_ckids_lon_jA_male <- mg_arrange(ckids_lon_jA_male,ckids_lon_jA_male)
decom_ckids_lon_jA_male <- mg_find1med(find_ckids_lon_jA_male)
decom_ckids_lon_jA_male$RRtab
decom_ckids_lon_jA_male$gdecom
#female only
ckids_lon_jA_female <- mg_exprop(Y0=ckidsY0_jA$female,
                               Y1=ckidsY1_jA$female,
                               Y00=ckidsY00lon_jA$female,
                               Y01=ckidsY01lon_jA$female,
                               Y10=ckidsY10lon_jA$female,
                               Y11=ckidsY11lon_jA$female,
                               varMa="lon_f")
find_ckids_lon_jA_female <- mg_arrange(ckids_lon_jA_female,ckids_lon_jA_female)
decom_ckids_lon_jA_female <- mg_find1med(find_ckids_lon_jA_female)
decom_ckids_lon_jA_female$RRtab
decom_ckids_lon_jA_female$gdecom

ckidsY00lon_EG <- hulkout(indat=rawmods_EG$rawj,wgt="cg_iwgt_xw",
                          setbase="YES",setbasevar="cplwk",setbaseval=1,
                          setfs="CPLNK",
                          setlon="NO",
                          param=rawmods_EG$coef,cov=rawmods_EG$cov,
                          varl=rawmods_EG$varl)
ckidsY01lon_EG <- hulkout(indat=rawmods_EG$rawj,wgt="cg_iwgt_xw",
                          setbase="YES",setbasevar="cplwk",setbaseval=1,
                          setfs="CPLNK",
                          setlon="YES",
                          param=rawmods_EG$coef,cov=rawmods_EG$cov,
                          varl=rawmods_EG$varl)
ckidsY10lon_EG <- hulkout(indat=rawmods_EG$rawj,wgt="cg_iwgt_xw",
                          setbase="YES",setbasevar="cplwk",setbaseval=1,
                          setfs="CPLWK",
                          setlon="NO",
                          param=rawmods_EG$coef,cov=rawmods_EG$cov,
                          varl=rawmods_EG$varl)
ckidsY11lon_EG <- hulkout(indat=rawmods_EG$rawj,wgt="cg_iwgt_xw",
                          setbase="YES",setbasevar="cplwk",setbaseval=1,
                          setfs="CPLWK",
                          setlon="YES",
                          param=rawmods_EG$coef,cov=rawmods_EG$cov,
                          varl=rawmods_EG$varl)
ckids_lon_EG <- mg_exprop(Y0=ckidsY0_EG$all,
                          Y1=ckidsY1_EG$all,
                          Y00=ckidsY00lon_EG$all,
                          Y01=ckidsY01lon_EG$all,
                          Y10=ckidsY10lon_EG$all,
                          Y11=ckidsY11lon_EG$all,
                          varMa="lon_f")
find_ckids_lon_EG <- mg_arrange(ckids_lon_EG,ckids_lon_EG)
decom_ckids_lon_EG <- mg_find1med(find_ckids_lon_EG)
decom_ckids_lon_EG$RRtab
decom_ckids_lon_EG$gdecom
#male only
ckids_lon_EG_male <- mg_exprop(Y0=ckidsY0_EG$male,
                          Y1=ckidsY1_EG$male,
                          Y00=ckidsY00lon_EG$male,
                          Y01=ckidsY01lon_EG$male,
                          Y10=ckidsY10lon_EG$male,
                          Y11=ckidsY11lon_EG$male,
                          varMa="lon_f")
find_ckids_lon_EG_male <- mg_arrange(ckids_lon_EG_male,ckids_lon_EG_male)
decom_ckids_lon_EG_male <- mg_find1med(find_ckids_lon_EG_male)
decom_ckids_lon_EG_male$RRtab
decom_ckids_lon_EG_male$gdecom
#female only
ckids_lon_EG_female <- mg_exprop(Y0=ckidsY0_EG$female,
                               Y1=ckidsY1_EG$female,
                               Y00=ckidsY00lon_EG$female,
                               Y01=ckidsY01lon_EG$female,
                               Y10=ckidsY10lon_EG$female,
                               Y11=ckidsY11lon_EG$female,
                               varMa="lon_f")
find_ckids_lon_EG_female <- mg_arrange(ckids_lon_EG_female,ckids_lon_EG_female)
decom_ckids_lon_EG_female <- mg_find1med(find_ckids_lon_EG_female)
decom_ckids_lon_EG_female$RRtab
decom_ckids_lon_EG_female$gdecom

#5.1.7 gather results together
ckids_jA <- mg_decom(chc=decom_ckids_chc_jA,
                     hhc=decom_ckids_hhc_jA,
                  emp=decom_ckids_emp_jA,
                  fin=decom_ckids_fin_jA,
                  lon=decom_ckids_lon_jA,
                  exp_lab="Couple with children",ref_lab="Couple with no children")
ckids_jA$pg
ggsave("ckids_jA_Pall_180522.jpg",width=16,height=8,dpi=300,device="jpeg")
write_csv(ckids_jA$pgdat,"ckids_jA_pgdat_180522.csv")
ckids_jA$rrg
ggsave("ckids_jA_RRall_180522.jpg",width=16,height=8,dpi=300,device="jpeg")
write_csv(ckids_jA$rrgdat,"ckids_jA_rrgdat_180522.csv")
#male only
ckids_jA_male <- mg_decom(chc=decom_ckids_chc_jA_male,
                     hhc=decom_ckids_hhc_jA_male,
                     emp=decom_ckids_emp_jA_male,
                     fin=decom_ckids_fin_jA_male,
                     lon=decom_ckids_lon_jA_male,
                     exp_lab="Couple with children",ref_lab="Couple with no children")
ckids_jA_male$pg
ggsave("ckids_jA_male_Pall_180522.jpg",width=16,height=8,dpi=300,device="jpeg")
write_csv(ckids_jA_male$pgdat,"ckids_jA_male_pgdat_180522.csv")
ckids_jA_male$rrg
ggsave("ckids_jA_male_RRall_180522.jpg",width=16,height=8,dpi=300,device="jpeg")
write_csv(ckids_jA_male$rrgdat,"ckids_jA_male_rrgdat_180522.csv")
#female only
ckids_jA_female <- mg_decom(chc=decom_ckids_chc_jA_female,
                          hhc=decom_ckids_hhc_jA_female,
                          emp=decom_ckids_emp_jA_female,
                          fin=decom_ckids_fin_jA_female,
                          lon=decom_ckids_lon_jA_female,
                          exp_lab="Couple with children",ref_lab="Couple with no children")
ckids_jA_female$pg
ggsave("ckids_jA_female_Pall_180522.jpg",width=16,height=8,dpi=300,device="jpeg")
write_csv(ckids_jA_female$pgdat,"ckids_jA_female_pgdat_180522.csv")
ckids_jA_female$rrg
ggsave("ckids_jA_female_RRall_180522.jpg",width=16,height=8,dpi=300,device="jpeg")
write_csv(ckids_jA_female$rrgdat,"ckids_jA_female_rrgdat_180522.csv")

ckids_EG <- mg_decom(chc=decom_ckids_chc_EG,
                     hhc=decom_ckids_hhc_EG,
                     emp=decom_ckids_emp_EG,
                     fin=decom_ckids_fin_EG,
                     lon=decom_ckids_lon_EG,
                     exp_lab="Couple with children",ref_lab="Couple with no children")
ckids_EG$pg
ggsave("ckids_EG_Pall_180522.jpg",width=16,height=8,dpi=300,device="jpeg")
write_csv(ckids_EG$pgdat,"ckids_EG_pgdat_180522.csv")
ckids_EG$rrg
ggsave("ckids_EG_RRall_180522.jpg",width=16,height=8,dpi=300,device="jpeg")
write_csv(ckids_EG$rrgdat,"ckids_EG_rrgdat_180522.csv")
#male only
ckids_EG_male <- mg_decom(chc=decom_ckids_chc_EG_male,
                     hhc=decom_ckids_hhc_EG_male,
                     emp=decom_ckids_emp_EG_male,
                     fin=decom_ckids_fin_EG_male,
                     lon=decom_ckids_lon_EG_male,
                     exp_lab="Couple with children",ref_lab="Couple with no children")
ckids_EG_male$pg
ggsave("ckids_EG_male_Pall_180522.jpg",width=16,height=8,dpi=300,device="jpeg")
write_csv(ckids_EG_male$pgdat,"ckids_EG_male_pgdat_180522.csv")
ckids_EG_male$rrg
ggsave("ckids_EG_male_RRall_180522.jpg",width=16,height=8,dpi=300,device="jpeg")
write_csv(ckids_EG_male$rrgdat,"ckids_EG_male_rrgdat_180522.csv")
#female only
ckids_EG_female <- mg_decom(chc=decom_ckids_chc_EG_female,
                          hhc=decom_ckids_hhc_EG_female,
                          emp=decom_ckids_emp_EG_female,
                          fin=decom_ckids_fin_EG_female,
                          lon=decom_ckids_lon_EG_female,
                          exp_lab="Couple with children",ref_lab="Couple with no children")
ckids_EG_female$pg
ggsave("ckids_EG_female_Pall_180522.jpg",width=16,height=8,dpi=300,device="jpeg")
write_csv(ckids_EG_female$pgdat,"ckids_EG_female_pgdat_180522.csv")
ckids_EG_female$rrg
ggsave("ckids_EG_female_RRall_180522.jpg",width=16,height=8,dpi=300,device="jpeg")
write_csv(ckids_EG_female$rrgdat,"ckids_EG_female_rrgdat_180522.csv")

#5.2 exp: SNGNK vs ref: CPLNK
#5.2.1 main effect
#5.2.2 active employment pathway
#5.2.3 financial strain pathway
#5.2.4 childcare pathway
#5.2.5 caring pathway
#5.2.6 loneliness pathway
#5.2.7 gather results together

#5.2 exp:sngnk vs ref:cplnk
#5.2.1 main effect
nksngY0_jA <- hulkout(indat=rawmods_jA$rawj,wgt="ca_iwgt_xw",
                      setbase="YES",setbasevar="sngnk",setbaseval=1,
                      setfs="CPLNK")
nksngY1_jA <- hulkout(indat=rawmods_jA$rawj,wgt="ca_iwgt_xw",
                      setbase="YES",setbasevar="sngnk",setbaseval=1,
                      setfs="SNGNK")
nksngY0_EG <- hulkout(indat=rawmods_EG$rawj,wgt="cg_iwgt_xw",
                      setbase="YES",setbasevar="sngnk",setbaseval=1,
                      setfs="CPLNK",
                      param=rawmods_EG$coef,cov=rawmods_EG$cov,
                      varl=rawmods_EG$varl)
nksngY1_EG <- hulkout(indat=rawmods_EG$rawj,wgt="cg_iwgt_xw",
                      setbase="YES",setbasevar="sngnk",setbaseval=1,
                      setfs="SNGNK",
                      param=rawmods_EG$coef,cov=rawmods_EG$cov,
                      varl=rawmods_EG$varl)
#5.2.2 active employment pathway
nksngY00emp_jA <- hulkout(indat=rawmods_jA$rawj,wgt="ca_iwgt_xw",
                          setbase="YES",setbasevar="sngnk",setbaseval=1,
                          setfs="CPLNK",
                          setemp="NO")
nksngY01emp_jA <- hulkout(indat=rawmods_jA$rawj,wgt="ca_iwgt_xw",
                          setbase="YES",setbasevar="sngnk",setbaseval=1,
                          setfs="CPLNK",
                          setemp="YES")
nksngY10emp_jA <- hulkout(indat=rawmods_jA$rawj,wgt="ca_iwgt_xw",
                          setbase="YES",setbasevar="sngnk",setbaseval=1,
                          setfs="SNGNK",
                          setemp="NO")
nksngY11emp_jA <- hulkout(indat=rawmods_jA$rawj,wgt="ca_iwgt_xw",
                          setbase="YES",setbasevar="sngnk",setbaseval=1,
                          setfs="SNGNK",
                          setemp="YES")
nksng_emp_jA <- mg_exprop(Y0=nksngY0_jA$all,
                          Y1=nksngY1_jA$all,
                          Y00=nksngY00emp_jA$all,
                          Y01=nksngY01emp_jA$all,
                          Y10=nksngY10emp_jA$all,
                          Y11=nksngY11emp_jA$all,
                          varMa="aemp")
find_nksng_emp_jA <- mg_arrange(nksng_emp_jA,nksng_emp_jA)
decom_nksng_emp_jA <- mg_find1med(find_nksng_emp_jA)
decom_nksng_emp_jA$RRtab
decom_nksng_emp_jA$gdecom
#male only
nksng_emp_jA_male <- mg_exprop(Y0=nksngY0_jA$male,
                          Y1=nksngY1_jA$male,
                          Y00=nksngY00emp_jA$male,
                          Y01=nksngY01emp_jA$male,
                          Y10=nksngY10emp_jA$male,
                          Y11=nksngY11emp_jA$male,
                          varMa="aemp")
find_nksng_emp_jA_male <- mg_arrange(nksng_emp_jA_male,nksng_emp_jA_male)
decom_nksng_emp_jA_male <- mg_find1med(find_nksng_emp_jA_male)
decom_nksng_emp_jA_male$RRtab
decom_nksng_emp_jA_male$gdecom
#female only
nksng_emp_jA_female <- mg_exprop(Y0=nksngY0_jA$female,
                               Y1=nksngY1_jA$female,
                               Y00=nksngY00emp_jA$female,
                               Y01=nksngY01emp_jA$female,
                               Y10=nksngY10emp_jA$female,
                               Y11=nksngY11emp_jA$female,
                               varMa="aemp")
find_nksng_emp_jA_female <- mg_arrange(nksng_emp_jA_female,nksng_emp_jA_female)
decom_nksng_emp_jA_female <- mg_find1med(find_nksng_emp_jA_female)
decom_nksng_emp_jA_female$RRtab
decom_nksng_emp_jA_female$gdecom

nksngY00emp_EG <- hulkout(indat=rawmods_EG$rawj,wgt="cg_iwgt_xw",
                          setbase="YES",setbasevar="sngnk",setbaseval=1,
                          setfs="CPLNK",
                          setemp="NO",
                          param=rawmods_EG$coef,cov=rawmods_EG$cov,
                          varl=rawmods_EG$varl)
nksngY01emp_EG <- hulkout(indat=rawmods_EG$rawj,wgt="cg_iwgt_xw",
                          setbase="YES",setbasevar="sngnk",setbaseval=1,
                          setfs="CPLNK",
                          setemp="YES",
                          param=rawmods_EG$coef,cov=rawmods_EG$cov,
                          varl=rawmods_EG$varl)
nksngY10emp_EG <- hulkout(indat=rawmods_EG$rawj,wgt="cg_iwgt_xw",
                          setbase="YES",setbasevar="sngnk",setbaseval=1,
                          setfs="SNGNK",
                          setemp="NO",
                          param=rawmods_EG$coef,cov=rawmods_EG$cov,
                          varl=rawmods_EG$varl)
nksngY11emp_EG <- hulkout(indat=rawmods_EG$rawj,wgt="cg_iwgt_xw",
                          setbase="YES",setbasevar="sngnk",setbaseval=1,
                          setfs="SNGNK",
                          setemp="YES",
                          param=rawmods_EG$coef,cov=rawmods_EG$cov,
                          varl=rawmods_EG$varl)
nksng_emp_EG <- mg_exprop(Y0=nksngY0_EG$all,
                          Y1=nksngY1_EG$all,
                          Y00=nksngY00emp_EG$all,
                          Y01=nksngY01emp_EG$all,
                          Y10=nksngY10emp_EG$all,
                          Y11=nksngY11emp_EG$all,
                          varMa="aemp")
find_nksng_emp_EG <- mg_arrange(nksng_emp_EG,nksng_emp_EG)
decom_nksng_emp_EG <- mg_find1med(find_nksng_emp_EG)
decom_nksng_emp_EG$RRtab
decom_nksng_emp_EG$gdecom
#male only
nksng_emp_EG_male <- mg_exprop(Y0=nksngY0_EG$male,
                          Y1=nksngY1_EG$male,
                          Y00=nksngY00emp_EG$male,
                          Y01=nksngY01emp_EG$male,
                          Y10=nksngY10emp_EG$male,
                          Y11=nksngY11emp_EG$male,
                          varMa="aemp")
find_nksng_emp_EG_male <- mg_arrange(nksng_emp_EG_male,nksng_emp_EG_male)
decom_nksng_emp_EG_male <- mg_find1med(find_nksng_emp_EG_male)
decom_nksng_emp_EG_male$RRtab
decom_nksng_emp_EG_male$gdecom
#female only
nksng_emp_EG_female <- mg_exprop(Y0=nksngY0_EG$female,
                               Y1=nksngY1_EG$female,
                               Y00=nksngY00emp_EG$female,
                               Y01=nksngY01emp_EG$female,
                               Y10=nksngY10emp_EG$female,
                               Y11=nksngY11emp_EG$female,
                               varMa="aemp")
find_nksng_emp_EG_female <- mg_arrange(nksng_emp_EG_female,nksng_emp_EG_female)
decom_nksng_emp_EG_female <- mg_find1med(find_nksng_emp_EG_female)
decom_nksng_emp_EG_female$RRtab
decom_nksng_emp_EG_female$gdecom

#5.2.3 financial strain pathway
nksngY00fin_jA <- hulkout(indat=rawmods_jA$rawj,wgt="ca_iwgt_xw",
                          setbase="YES",setbasevar="sngnk",setbaseval=1,
                          setfs="CPLNK",
                          setfin="NO")
nksngY01fin_jA <- hulkout(indat=rawmods_jA$rawj,wgt="ca_iwgt_xw",
                          setbase="YES",setbasevar="sngnk",setbaseval=1,
                          setfs="CPLNK",
                          setfin="YES")
nksngY10fin_jA <- hulkout(indat=rawmods_jA$rawj,wgt="ca_iwgt_xw",
                          setbase="YES",setbasevar="sngnk",setbaseval=1,
                          setfs="SNGNK",
                          setfin="NO")
nksngY11fin_jA <- hulkout(indat=rawmods_jA$rawj,wgt="ca_iwgt_xw",
                          setbase="YES",setbasevar="sngnk",setbaseval=1,
                          setfs="SNGNK",
                          setfin="YES")
nksng_fin_jA <- mg_exprop(Y0=nksngY0_jA$all,
                          Y1=nksngY1_jA$all,
                          Y00=nksngY00fin_jA$all,
                          Y01=nksngY01fin_jA$all,
                          Y10=nksngY10fin_jA$all,
                          Y11=nksngY11fin_jA$all,
                          varMa="fndiff")
find_nksng_fin_jA <- mg_arrange(nksng_fin_jA,nksng_fin_jA)
decom_nksng_fin_jA <- mg_find1med(find_nksng_fin_jA)
decom_nksng_fin_jA$RRtab
decom_nksng_fin_jA$gdecom
#male only
nksng_fin_jA_male <- mg_exprop(Y0=nksngY0_jA$male,
                          Y1=nksngY1_jA$male,
                          Y00=nksngY00fin_jA$male,
                          Y01=nksngY01fin_jA$male,
                          Y10=nksngY10fin_jA$male,
                          Y11=nksngY11fin_jA$male,
                          varMa="fndiff")
find_nksng_fin_jA_male <- mg_arrange(nksng_fin_jA_male,nksng_fin_jA_male)
decom_nksng_fin_jA_male <- mg_find1med(find_nksng_fin_jA_male)
decom_nksng_fin_jA_male$RRtab
decom_nksng_fin_jA_male$gdecom
#female only
nksng_fin_jA_female <- mg_exprop(Y0=nksngY0_jA$female,
                               Y1=nksngY1_jA$female,
                               Y00=nksngY00fin_jA$female,
                               Y01=nksngY01fin_jA$female,
                               Y10=nksngY10fin_jA$female,
                               Y11=nksngY11fin_jA$female,
                               varMa="fndiff")
find_nksng_fin_jA_female <- mg_arrange(nksng_fin_jA_female,nksng_fin_jA_female)
decom_nksng_fin_jA_female <- mg_find1med(find_nksng_fin_jA_female)
decom_nksng_fin_jA_female$RRtab
decom_nksng_fin_jA_female$gdecom

nksngY00fin_EG <- hulkout(indat=rawmods_EG$rawj,wgt="cg_iwgt_xw",
                          setbase="YES",setbasevar="sngnk",setbaseval=1,
                          setfs="CPLNK",
                          setfin="NO",
                          param=rawmods_EG$coef,cov=rawmods_EG$cov,
                          varl=rawmods_EG$varl)
nksngY01fin_EG <- hulkout(indat=rawmods_EG$rawj,wgt="cg_iwgt_xw",
                          setbase="YES",setbasevar="sngnk",setbaseval=1,
                          setfs="CPLNK",
                          setfin="YES",
                          param=rawmods_EG$coef,cov=rawmods_EG$cov,
                          varl=rawmods_EG$varl)
nksngY10fin_EG <- hulkout(indat=rawmods_EG$rawj,wgt="cg_iwgt_xw",
                          setbase="YES",setbasevar="sngnk",setbaseval=1,
                          setfs="SNGNK",
                          setfin="NO",
                          param=rawmods_EG$coef,cov=rawmods_EG$cov,
                          varl=rawmods_EG$varl)
nksngY11fin_EG <- hulkout(indat=rawmods_EG$rawj,wgt="cg_iwgt_xw",
                          setbase="YES",setbasevar="sngnk",setbaseval=1,
                          setfs="SNGNK",
                          setfin="YES",
                          param=rawmods_EG$coef,cov=rawmods_EG$cov,
                          varl=rawmods_EG$varl)
nksng_fin_EG <- mg_exprop(Y0=nksngY0_EG$all,
                          Y1=nksngY1_EG$all,
                          Y00=nksngY00fin_EG$all,
                          Y01=nksngY01fin_EG$all,
                          Y10=nksngY10fin_EG$all,
                          Y11=nksngY11fin_EG$all,
                          varMa="fndiff")
find_nksng_fin_EG <- mg_arrange(nksng_fin_EG,nksng_fin_EG)
decom_nksng_fin_EG <- mg_find1med(find_nksng_fin_EG)
decom_nksng_fin_EG$RRtab
decom_nksng_fin_EG$gdecom
#male only
nksng_fin_EG_male <- mg_exprop(Y0=nksngY0_EG$male,
                          Y1=nksngY1_EG$male,
                          Y00=nksngY00fin_EG$male,
                          Y01=nksngY01fin_EG$male,
                          Y10=nksngY10fin_EG$male,
                          Y11=nksngY11fin_EG$male,
                          varMa="fndiff")
find_nksng_fin_EG_male <- mg_arrange(nksng_fin_EG_male,nksng_fin_EG_male)
decom_nksng_fin_EG_male <- mg_find1med(find_nksng_fin_EG_male)
decom_nksng_fin_EG_male$RRtab
decom_nksng_fin_EG_male$gdecom
#female only
nksng_fin_EG_female <- mg_exprop(Y0=nksngY0_EG$female,
                               Y1=nksngY1_EG$female,
                               Y00=nksngY00fin_EG$female,
                               Y01=nksngY01fin_EG$female,
                               Y10=nksngY10fin_EG$female,
                               Y11=nksngY11fin_EG$female,
                               varMa="fndiff")
find_nksng_fin_EG_female <- mg_arrange(nksng_fin_EG_female,nksng_fin_EG_female)
decom_nksng_fin_EG_female <- mg_find1med(find_nksng_fin_EG_female)
decom_nksng_fin_EG_female$RRtab
decom_nksng_fin_EG_female$gdecom

#5.2.4 childcare pathway
nksngY00chc_jA <- hulkout(indat=rawmods_jA$rawj,wgt="ca_iwgt_xw",
                          setbase="YES",setbasevar="sngnk",setbaseval=1,
                          setfs="CPLNK",
                          setchc="NO")
nksngY01chc_jA <- hulkout(indat=rawmods_jA$rawj,wgt="ca_iwgt_xw",
                          setbase="YES",setbasevar="sngnk",setbaseval=1,
                          setfs="CPLNK",
                          setchc="YES")
nksngY10chc_jA <- hulkout(indat=rawmods_jA$rawj,wgt="ca_iwgt_xw",
                          setbase="YES",setbasevar="sngnk",setbaseval=1,
                          setfs="SNGNK",
                          setchc="NO")
nksngY11chc_jA <- hulkout(indat=rawmods_jA$rawj,wgt="ca_iwgt_xw",
                          setbase="YES",setbasevar="sngnk",setbaseval=1,
                          setfs="SNGNK",
                          setchc="YES")
nksng_chc_jA <- mg_exprop(Y0=nksngY0_jA$all,
                          Y1=nksngY1_jA$all,
                          Y00=nksngY00chc_jA$all,
                          Y01=nksngY01chc_jA$all,
                          Y10=nksngY10chc_jA$all,
                          Y11=nksngY11chc_jA$all,
                          varMa="chcare")
find_nksng_chc_jA <- mg_arrange(nksng_chc_jA,nksng_chc_jA)
decom_nksng_chc_jA <- mg_find1med(find_nksng_chc_jA)
decom_nksng_chc_jA$RRtab
decom_nksng_chc_jA$gdecom
#male only
nksng_chc_jA_male <- mg_exprop(Y0=nksngY0_jA$male,
                          Y1=nksngY1_jA$male,
                          Y00=nksngY00chc_jA$male,
                          Y01=nksngY01chc_jA$male,
                          Y10=nksngY10chc_jA$male,
                          Y11=nksngY11chc_jA$male,
                          varMa="chcare")
find_nksng_chc_jA_male <- mg_arrange(nksng_chc_jA_male,nksng_chc_jA_male)
decom_nksng_chc_jA_male <- mg_find1med(find_nksng_chc_jA_male)
decom_nksng_chc_jA_male$RRtab
decom_nksng_chc_jA_male$gdecom
#female only
nksng_chc_jA_female <- mg_exprop(Y0=nksngY0_jA$female,
                               Y1=nksngY1_jA$female,
                               Y00=nksngY00chc_jA$female,
                               Y01=nksngY01chc_jA$female,
                               Y10=nksngY10chc_jA$female,
                               Y11=nksngY11chc_jA$female,
                               varMa="chcare")
find_nksng_chc_jA_female <- mg_arrange(nksng_chc_jA_female,nksng_chc_jA_female)
decom_nksng_chc_jA_female <- mg_find1med(find_nksng_chc_jA_female)
decom_nksng_chc_jA_female$RRtab
decom_nksng_chc_jA_female$gdecom

nksngY00chc_EG <- hulkout(indat=rawmods_EG$rawj,wgt="cg_iwgt_xw",
                          setbase="YES",setbasevar="sngnk",setbaseval=1,
                          setfs="CPLNK",
                          setchc="NO",
                          param=rawmods_EG$coef,cov=rawmods_EG$cov,
                          varl=rawmods_EG$varl)
nksngY01chc_EG <- hulkout(indat=rawmods_EG$rawj,wgt="cg_iwgt_xw",
                          setbase="YES",setbasevar="sngnk",setbaseval=1,
                          setfs="CPLNK",
                          setchc="YES",
                          param=rawmods_EG$coef,cov=rawmods_EG$cov,
                          varl=rawmods_EG$varl)
nksngY10chc_EG <- hulkout(indat=rawmods_EG$rawj,wgt="cg_iwgt_xw",
                          setbase="YES",setbasevar="sngnk",setbaseval=1,
                          setfs="SNGNK",
                          setchc="NO",
                          param=rawmods_EG$coef,cov=rawmods_EG$cov,
                          varl=rawmods_EG$varl)
nksngY11chc_EG <- hulkout(indat=rawmods_EG$rawj,wgt="cg_iwgt_xw",
                          setbase="YES",setbasevar="sngnk",setbaseval=1,
                          setfs="SNGNK",
                          setchc="YES",
                          param=rawmods_EG$coef,cov=rawmods_EG$cov,
                          varl=rawmods_EG$varl)
nksng_chc_EG <- mg_exprop(Y0=nksngY0_EG$all,
                          Y1=nksngY1_EG$all,
                          Y00=nksngY00chc_EG$all,
                          Y01=nksngY01chc_EG$all,
                          Y10=nksngY10chc_EG$all,
                          Y11=nksngY11chc_EG$all,
                          varMa="chcare")
find_nksng_chc_EG <- mg_arrange(nksng_chc_EG,nksng_chc_EG)
decom_nksng_chc_EG <- mg_find1med(find_nksng_chc_EG)
decom_nksng_chc_EG$RRtab
decom_nksng_chc_EG$gdecom
#male only
nksng_chc_EG_male <- mg_exprop(Y0=nksngY0_EG$male,
                          Y1=nksngY1_EG$male,
                          Y00=nksngY00chc_EG$male,
                          Y01=nksngY01chc_EG$male,
                          Y10=nksngY10chc_EG$male,
                          Y11=nksngY11chc_EG$male,
                          varMa="chcare")
find_nksng_chc_EG_male <- mg_arrange(nksng_chc_EG_male,nksng_chc_EG_male)
decom_nksng_chc_EG_male <- mg_find1med(find_nksng_chc_EG_male)
decom_nksng_chc_EG_male$RRtab
decom_nksng_chc_EG_male$gdecom
#female only
nksng_chc_EG_female <- mg_exprop(Y0=nksngY0_EG$female,
                               Y1=nksngY1_EG$female,
                               Y00=nksngY00chc_EG$female,
                               Y01=nksngY01chc_EG$female,
                               Y10=nksngY10chc_EG$female,
                               Y11=nksngY11chc_EG$female,
                               varMa="chcare")
find_nksng_chc_EG_female <- mg_arrange(nksng_chc_EG_female,nksng_chc_EG_female)
decom_nksng_chc_EG_female <- mg_find1med(find_nksng_chc_EG_female)
decom_nksng_chc_EG_female$RRtab
decom_nksng_chc_EG_female$gdecom

#5.2.5 caring pathway
nksngY00hhc_jA <- hulkout(indat=rawmods_jA$rawj,wgt="ca_iwgt_xw",
                          setbase="YES",setbasevar="sngnk",setbaseval=1,
                          setfs="CPLNK",
                          sethhc="NO")
nksngY01hhc_jA <- hulkout(indat=rawmods_jA$rawj,wgt="ca_iwgt_xw",
                          setbase="YES",setbasevar="sngnk",setbaseval=1,
                          setfs="CPLNK",
                          sethhc="YES")
nksngY10hhc_jA <- hulkout(indat=rawmods_jA$rawj,wgt="ca_iwgt_xw",
                          setbase="YES",setbasevar="sngnk",setbaseval=1,
                          setfs="SNGNK",
                          sethhc="NO")
nksngY11hhc_jA <- hulkout(indat=rawmods_jA$rawj,wgt="ca_iwgt_xw",
                          setbase="YES",setbasevar="sngnk",setbaseval=1,
                          setfs="SNGNK",
                          sethhc="YES")
nksng_hhc_jA <- mg_exprop(Y0=nksngY0_jA$all,
                          Y1=nksngY1_jA$all,
                          Y00=nksngY00hhc_jA$all,
                          Y01=nksngY01hhc_jA$all,
                          Y10=nksngY10hhc_jA$all,
                          Y11=nksngY11hhc_jA$all,
                          varMa="hhcare")
find_nksng_hhc_jA <- mg_arrange(nksng_hhc_jA,nksng_hhc_jA)
decom_nksng_hhc_jA <- mg_find1med(find_nksng_hhc_jA)
decom_nksng_hhc_jA$RRtab
decom_nksng_hhc_jA$gdecom
#male only
nksng_hhc_jA_male <- mg_exprop(Y0=nksngY0_jA$male,
                          Y1=nksngY1_jA$male,
                          Y00=nksngY00hhc_jA$male,
                          Y01=nksngY01hhc_jA$male,
                          Y10=nksngY10hhc_jA$male,
                          Y11=nksngY11hhc_jA$male,
                          varMa="hhcare")
find_nksng_hhc_jA_male <- mg_arrange(nksng_hhc_jA_male,nksng_hhc_jA_male)
decom_nksng_hhc_jA_male <- mg_find1med(find_nksng_hhc_jA_male)
decom_nksng_hhc_jA_male$RRtab
decom_nksng_hhc_jA_male$gdecom
#female only
nksng_hhc_jA_female <- mg_exprop(Y0=nksngY0_jA$female,
                               Y1=nksngY1_jA$female,
                               Y00=nksngY00hhc_jA$female,
                               Y01=nksngY01hhc_jA$female,
                               Y10=nksngY10hhc_jA$female,
                               Y11=nksngY11hhc_jA$female,
                               varMa="hhcare")
find_nksng_hhc_jA_female <- mg_arrange(nksng_hhc_jA_female,nksng_hhc_jA_female)
decom_nksng_hhc_jA_female <- mg_find1med(find_nksng_hhc_jA_female)
decom_nksng_hhc_jA_female$RRtab
decom_nksng_hhc_jA_female$gdecom

nksngY00hhc_EG <- hulkout(indat=rawmods_EG$rawj,wgt="cg_iwgt_xw",
                          setbase="YES",setbasevar="sngnk",setbaseval=1,
                          setfs="CPLNK",
                          sethhc="NO",
                          param=rawmods_EG$coef,cov=rawmods_EG$cov,
                          varl=rawmods_EG$varl)
nksngY01hhc_EG <- hulkout(indat=rawmods_EG$rawj,wgt="cg_iwgt_xw",
                          setbase="YES",setbasevar="sngnk",setbaseval=1,
                          setfs="CPLNK",
                          sethhc="YES",
                          param=rawmods_EG$coef,cov=rawmods_EG$cov,
                          varl=rawmods_EG$varl)
nksngY10hhc_EG <- hulkout(indat=rawmods_EG$rawj,wgt="cg_iwgt_xw",
                          setbase="YES",setbasevar="sngnk",setbaseval=1,
                          setfs="SNGNK",
                          sethhc="NO",
                          param=rawmods_EG$coef,cov=rawmods_EG$cov,
                          varl=rawmods_EG$varl)
nksngY11hhc_EG <- hulkout(indat=rawmods_EG$rawj,wgt="cg_iwgt_xw",
                          setbase="YES",setbasevar="sngnk",setbaseval=1,
                          setfs="SNGNK",
                          sethhc="YES",
                          param=rawmods_EG$coef,cov=rawmods_EG$cov,
                          varl=rawmods_EG$varl)
nksng_hhc_EG <- mg_exprop(Y0=nksngY0_EG$all,
                          Y1=nksngY1_EG$all,
                          Y00=nksngY00hhc_EG$all,
                          Y01=nksngY01hhc_EG$all,
                          Y10=nksngY10hhc_EG$all,
                          Y11=nksngY11hhc_EG$all,
                          varMa="hhcare")
find_nksng_hhc_EG <- mg_arrange(nksng_hhc_EG,nksng_hhc_EG)
decom_nksng_hhc_EG <- mg_find1med(find_nksng_hhc_EG)
decom_nksng_hhc_EG$RRtab
decom_nksng_hhc_EG$gdecom
#male only
nksng_hhc_EG_male <- mg_exprop(Y0=nksngY0_EG$male,
                          Y1=nksngY1_EG$male,
                          Y00=nksngY00hhc_EG$male,
                          Y01=nksngY01hhc_EG$male,
                          Y10=nksngY10hhc_EG$male,
                          Y11=nksngY11hhc_EG$male,
                          varMa="hhcare")
find_nksng_hhc_EG_male <- mg_arrange(nksng_hhc_EG_male,nksng_hhc_EG_male)
decom_nksng_hhc_EG_male <- mg_find1med(find_nksng_hhc_EG_male)
decom_nksng_hhc_EG_male$RRtab
decom_nksng_hhc_EG_male$gdecom
#female only
nksng_hhc_EG_female <- mg_exprop(Y0=nksngY0_EG$female,
                               Y1=nksngY1_EG$female,
                               Y00=nksngY00hhc_EG$female,
                               Y01=nksngY01hhc_EG$female,
                               Y10=nksngY10hhc_EG$female,
                               Y11=nksngY11hhc_EG$female,
                               varMa="hhcare")
find_nksng_hhc_EG_female <- mg_arrange(nksng_hhc_EG_female,nksng_hhc_EG_female)
decom_nksng_hhc_EG_female <- mg_find1med(find_nksng_hhc_EG_female)
decom_nksng_hhc_EG_female$RRtab
decom_nksng_hhc_EG_female$gdecom

#5.2.6 loneliness pathway
nksngY00lon_jA <- hulkout(indat=rawmods_jA$rawj,wgt="ca_iwgt_xw",
                          setbase="YES",setbasevar="sngnk",setbaseval=1,
                          setfs="CPLNK",
                          setlon="NO")
nksngY01lon_jA <- hulkout(indat=rawmods_jA$rawj,wgt="ca_iwgt_xw",
                          setbase="YES",setbasevar="sngnk",setbaseval=1,
                          setfs="CPLNK",
                          setlon="YES")
nksngY10lon_jA <- hulkout(indat=rawmods_jA$rawj,wgt="ca_iwgt_xw",
                          setbase="YES",setbasevar="sngnk",setbaseval=1,
                          setfs="SNGNK",
                          setlon="NO")
nksngY11lon_jA <- hulkout(indat=rawmods_jA$rawj,wgt="ca_iwgt_xw",
                          setbase="YES",setbasevar="sngnk",setbaseval=1,
                          setfs="SNGNK",
                          setlon="YES")
nksng_lon_jA <- mg_exprop(Y0=nksngY0_jA$all,
                          Y1=nksngY1_jA$all,
                          Y00=nksngY00lon_jA$all,
                          Y01=nksngY01lon_jA$all,
                          Y10=nksngY10lon_jA$all,
                          Y11=nksngY11lon_jA$all,
                          varMa="lon_f")
find_nksng_lon_jA <- mg_arrange(nksng_lon_jA,nksng_lon_jA)
decom_nksng_lon_jA <- mg_find1med(find_nksng_lon_jA)
decom_nksng_lon_jA$RRtab
decom_nksng_lon_jA$gdecom
#male only
nksng_lon_jA_male <- mg_exprop(Y0=nksngY0_jA$male,
                          Y1=nksngY1_jA$male,
                          Y00=nksngY00lon_jA$male,
                          Y01=nksngY01lon_jA$male,
                          Y10=nksngY10lon_jA$male,
                          Y11=nksngY11lon_jA$male,
                          varMa="lon_f")
find_nksng_lon_jA_male <- mg_arrange(nksng_lon_jA_male,nksng_lon_jA_male)
decom_nksng_lon_jA_male <- mg_find1med(find_nksng_lon_jA_male)
decom_nksng_lon_jA_male$RRtab
decom_nksng_lon_jA_male$gdecom
#female only
nksng_lon_jA_female <- mg_exprop(Y0=nksngY0_jA$female,
                               Y1=nksngY1_jA$female,
                               Y00=nksngY00lon_jA$female,
                               Y01=nksngY01lon_jA$female,
                               Y10=nksngY10lon_jA$female,
                               Y11=nksngY11lon_jA$female,
                               varMa="lon_f")
find_nksng_lon_jA_female <- mg_arrange(nksng_lon_jA_female,nksng_lon_jA_female)
decom_nksng_lon_jA_female <- mg_find1med(find_nksng_lon_jA_female)
decom_nksng_lon_jA_female$RRtab
decom_nksng_lon_jA_female$gdecom

nksngY00lon_EG <- hulkout(indat=rawmods_EG$rawj,wgt="cg_iwgt_xw",
                          setbase="YES",setbasevar="sngnk",setbaseval=1,
                          setfs="CPLNK",
                          setlon="NO",
                          param=rawmods_EG$coef,cov=rawmods_EG$cov,
                          varl=rawmods_EG$varl)
nksngY01lon_EG <- hulkout(indat=rawmods_EG$rawj,wgt="cg_iwgt_xw",
                          setbase="YES",setbasevar="sngnk",setbaseval=1,
                          setfs="CPLNK",
                          setlon="YES",
                          param=rawmods_EG$coef,cov=rawmods_EG$cov,
                          varl=rawmods_EG$varl)
nksngY10lon_EG <- hulkout(indat=rawmods_EG$rawj,wgt="cg_iwgt_xw",
                          setbase="YES",setbasevar="sngnk",setbaseval=1,
                          setfs="SNGNK",
                          setlon="NO",
                          param=rawmods_EG$coef,cov=rawmods_EG$cov,
                          varl=rawmods_EG$varl)
nksngY11lon_EG <- hulkout(indat=rawmods_EG$rawj,wgt="cg_iwgt_xw",
                          setbase="YES",setbasevar="sngnk",setbaseval=1,
                          setfs="SNGNK",
                          setlon="YES",
                          param=rawmods_EG$coef,cov=rawmods_EG$cov,
                          varl=rawmods_EG$varl)
nksng_lon_EG <- mg_exprop(Y0=nksngY0_EG$all,
                          Y1=nksngY1_EG$all,
                          Y00=nksngY00lon_EG$all,
                          Y01=nksngY01lon_EG$all,
                          Y10=nksngY10lon_EG$all,
                          Y11=nksngY11lon_EG$all,
                          varMa="lon_f")
find_nksng_lon_EG <- mg_arrange(nksng_lon_EG,nksng_lon_EG)
decom_nksng_lon_EG <- mg_find1med(find_nksng_lon_EG)
decom_nksng_lon_EG$RRtab
decom_nksng_lon_EG$gdecom
#male only
nksng_lon_EG_male <- mg_exprop(Y0=nksngY0_EG$male,
                          Y1=nksngY1_EG$male,
                          Y00=nksngY00lon_EG$male,
                          Y01=nksngY01lon_EG$male,
                          Y10=nksngY10lon_EG$male,
                          Y11=nksngY11lon_EG$male,
                          varMa="lon_f")
find_nksng_lon_EG_male <- mg_arrange(nksng_lon_EG_male,nksng_lon_EG_male)
decom_nksng_lon_EG_male <- mg_find1med(find_nksng_lon_EG_male)
decom_nksng_lon_EG_male$RRtab
decom_nksng_lon_EG_male$gdecom
#female only
nksng_lon_EG_female <- mg_exprop(Y0=nksngY0_EG$female,
                               Y1=nksngY1_EG$female,
                               Y00=nksngY00lon_EG$female,
                               Y01=nksngY01lon_EG$female,
                               Y10=nksngY10lon_EG$female,
                               Y11=nksngY11lon_EG$female,
                               varMa="lon_f")
find_nksng_lon_EG_female <- mg_arrange(nksng_lon_EG_female,nksng_lon_EG_female)
decom_nksng_lon_EG_female <- mg_find1med(find_nksng_lon_EG_female)
decom_nksng_lon_EG_female$RRtab
decom_nksng_lon_EG_female$gdecom

#5.2.7 gather results together
nksng_jA <- mg_decom(chc=decom_nksng_chc_jA,
                     hhc=decom_nksng_hhc_jA,
                     emp=decom_nksng_emp_jA,
                     fin=decom_nksng_fin_jA,
                     lon=decom_nksng_lon_jA,
                     exp_lab="Single with no children",ref_lab="Couple with no children")
nksng_jA$pg
ggsave("nksng_jA_Pall_240522.jpg",width=16,height=8,dpi=300,device="jpeg")
write_csv(nksng_jA$pgdat,"nksng_jA_pgdat_240522.csv")
nksng_jA$rrg
ggsave("nksng_jA_RRall_240522.jpg",width=16,height=8,dpi=300,device="jpeg")
write_csv(nksng_jA$rrgdat,"nksng_jA_rrgdat_240522.csv")
#male only
nksng_jA_male <- mg_decom(chc=decom_nksng_chc_jA_male,
                     hhc=decom_nksng_hhc_jA_male,
                     emp=decom_nksng_emp_jA_male,
                     fin=decom_nksng_fin_jA_male,
                     lon=decom_nksng_lon_jA_male,
                     exp_lab="Single with no children",ref_lab="Couple with no children")
nksng_jA_male$pg
ggsave("nksng_jA_male_Pall_240522.jpg",width=16,height=8,dpi=300,device="jpeg")
write_csv(nksng_jA_male$pgdat,"nksng_jA_male_pgdat_240522.csv")
nksng_jA_male$rrg
ggsave("nksng_jA_male_RRall_240522.jpg",width=16,height=8,dpi=300,device="jpeg")
write_csv(nksng_jA_male$rrgdat,"nksng_jA_male_rrgdat_240522.csv")
#female only
nksng_jA_female <- mg_decom(chc=decom_nksng_chc_jA_female,
                          hhc=decom_nksng_hhc_jA_female,
                          emp=decom_nksng_emp_jA_female,
                          fin=decom_nksng_fin_jA_female,
                          lon=decom_nksng_lon_jA_female,
                          exp_lab="Single with no children",ref_lab="Couple with no children")
nksng_jA_female$pg
ggsave("nksng_jA_female_Pall_240522.jpg",width=16,height=8,dpi=300,device="jpeg")
write_csv(nksng_jA_female$pgdat,"nksng_jA_female_pgdat_240522.csv")
nksng_jA_female$rrg
ggsave("nksng_jA_female_RRall_240522.jpg",width=16,height=8,dpi=300,device="jpeg")
write_csv(nksng_jA_female$rrgdat,"nksng_jA_female_rrgdat_240522.csv")

nksng_EG <- mg_decom(chc=decom_nksng_chc_EG,
                     hhc=decom_nksng_hhc_EG,
                     emp=decom_nksng_emp_EG,
                     fin=decom_nksng_fin_EG,
                     lon=decom_nksng_lon_EG,
                     exp_lab="Single with no children",ref_lab="Couple with no children")
nksng_EG$pg
ggsave("nksng_EG_Pall_240522.jpg",width=16,height=8,dpi=300,device="jpeg")
write_csv(nksng_EG$pgdat,"nksng_EG_pgdat_240522.csv")
nksng_EG$rrg
ggsave("nksng_EG_RRall_240522.jpg",width=16,height=8,dpi=300,device="jpeg")
write_csv(nksng_EG$rrgdat,"nksng_EG_rrgdat_240522.csv")
#male only
nksng_EG_male <- mg_decom(chc=decom_nksng_chc_EG_male,
                     hhc=decom_nksng_hhc_EG_male,
                     emp=decom_nksng_emp_EG_male,
                     fin=decom_nksng_fin_EG_male,
                     lon=decom_nksng_lon_EG_male,
                     exp_lab="Single with no children",ref_lab="Couple with no children")
nksng_EG_male$pg
ggsave("nksng_EG_male_Pall_240522.jpg",width=16,height=8,dpi=300,device="jpeg")
write_csv(nksng_EG_male$pgdat,"nksng_EG_male_pgdat_240522.csv")
nksng_EG_male$rrg
ggsave("nksng_EG_male_RRall_240522.jpg",width=16,height=8,dpi=300,device="jpeg")
write_csv(nksng_EG_male$rrgdat,"nksng_EG_male_rrgdat_240522.csv")
#female only
nksng_EG_female <- mg_decom(chc=decom_nksng_chc_EG_female,
                          hhc=decom_nksng_hhc_EG_female,
                          emp=decom_nksng_emp_EG_female,
                          fin=decom_nksng_fin_EG_female,
                          lon=decom_nksng_lon_EG_female,
                          exp_lab="Single with no children",ref_lab="Couple with no children")
nksng_EG_female$pg
ggsave("nksng_EG_female_Pall_240522.jpg",width=16,height=8,dpi=300,device="jpeg")
write_csv(nksng_EG_female$pgdat,"nksng_EG_female_pgdat_240522.csv")
nksng_EG_female$rrg
ggsave("nksng_EG_female_RRall_240522.jpg",width=16,height=8,dpi=300,device="jpeg")
write_csv(nksng_EG_female$rrgdat,"nksng_EG_female_rrgdat_240522.csv")

#5.3 exp: SNGWK vs ref: CPLWK
#5.3.1 main effect
#5.3.2 active employment pathway
#5.3.3 financial strain pathway
#5.3.4 childcare pathway
#5.3.5 caring pathway
#5.3.6 loneliness pathway
#5.3.7 gather results together

#5.3.1 main effect
wksngY0_jA <- hulkout(indat=rawmods_jA$rawj,wgt="ca_iwgt_xw",
                      setbase="YES",setbasevar="sngwk",setbaseval=1,
                      setfs="CPLWK")
wksngY1_jA <- hulkout(indat=rawmods_jA$rawj,wgt="ca_iwgt_xw",
                      setbase="YES",setbasevar="sngwk",setbaseval=1,
                      setfs="SNGWK")
wksngY0_EG <- hulkout(indat=rawmods_EG$rawj,wgt="cg_iwgt_xw",
                      setbase="YES",setbasevar="sngwk",setbaseval=1,
                      setfs="CPLWK",
                      param=rawmods_EG$coef,cov=rawmods_EG$cov,
                      varl=rawmods_EG$varl)
wksngY1_EG <- hulkout(indat=rawmods_EG$rawj,wgt="cg_iwgt_xw",
                      setbase="YES",setbasevar="sngwk",setbaseval=1,
                      setfs="SNGWK",
                      param=rawmods_EG$coef,cov=rawmods_EG$cov,
                      varl=rawmods_EG$varl)
#5.3.2 active employment pathway
wksngY00emp_jA <- hulkout(indat=rawmods_jA$rawj,wgt="ca_iwgt_xw",
                          setbase="YES",setbasevar="sngwk",setbaseval=1,
                          setfs="CPLWK",
                          setemp="NO")
wksngY01emp_jA <- hulkout(indat=rawmods_jA$rawj,wgt="ca_iwgt_xw",
                          setbase="YES",setbasevar="sngwk",setbaseval=1,
                          setfs="CPLWK",
                          setemp="YES")
wksngY10emp_jA <- hulkout(indat=rawmods_jA$rawj,wgt="ca_iwgt_xw",
                          setbase="YES",setbasevar="sngwk",setbaseval=1,
                          setfs="SNGWK",
                          setemp="NO")
wksngY11emp_jA <- hulkout(indat=rawmods_jA$rawj,wgt="ca_iwgt_xw",
                          setbase="YES",setbasevar="sngwk",setbaseval=1,
                          setfs="SNGWK",
                          setemp="YES")
wksng_emp_jA <- mg_exprop(Y0=wksngY0_jA$all,
                          Y1=wksngY1_jA$all,
                          Y00=wksngY00emp_jA$all,
                          Y01=wksngY01emp_jA$all,
                          Y10=wksngY10emp_jA$all,
                          Y11=wksngY11emp_jA$all,
                          varMa="aemp")
find_wksng_emp_jA <- mg_arrange(wksng_emp_jA,wksng_emp_jA)
decom_wksng_emp_jA <- mg_find1med(find_wksng_emp_jA)
decom_wksng_emp_jA$RRtab
decom_wksng_emp_jA$gdecom

wksngY00emp_EG <- hulkout(indat=rawmods_EG$rawj,wgt="cg_iwgt_xw",
                          setbase="YES",setbasevar="sngwk",setbaseval=1,
                          setfs="CPLWK",
                          setemp="NO",
                          param=rawmods_EG$coef,cov=rawmods_EG$cov,
                          varl=rawmods_EG$varl)
wksngY01emp_EG <- hulkout(indat=rawmods_EG$rawj,wgt="cg_iwgt_xw",
                          setbase="YES",setbasevar="sngwk",setbaseval=1,
                          setfs="CPLWK",
                          setemp="YES",
                          param=rawmods_EG$coef,cov=rawmods_EG$cov,
                          varl=rawmods_EG$varl)
wksngY10emp_EG <- hulkout(indat=rawmods_EG$rawj,wgt="cg_iwgt_xw",
                          setbase="YES",setbasevar="sngwk",setbaseval=1,
                          setfs="SNGWK",
                          setemp="NO",
                          param=rawmods_EG$coef,cov=rawmods_EG$cov,
                          varl=rawmods_EG$varl)
wksngY11emp_EG <- hulkout(indat=rawmods_EG$rawj,wgt="cg_iwgt_xw",
                          setbase="YES",setbasevar="sngwk",setbaseval=1,
                          setfs="SNGWK",
                          setemp="YES",
                          param=rawmods_EG$coef,cov=rawmods_EG$cov,
                          varl=rawmods_EG$varl)
wksng_emp_EG <- mg_exprop(Y0=wksngY0_EG$all,
                          Y1=wksngY1_EG$all,
                          Y00=wksngY00emp_EG$all,
                          Y01=wksngY01emp_EG$all,
                          Y10=wksngY10emp_EG$all,
                          Y11=wksngY11emp_EG$all,
                          varMa="aemp")
find_wksng_emp_EG <- mg_arrange(wksng_emp_EG,wksng_emp_EG)
decom_wksng_emp_EG <- mg_find1med(find_wksng_emp_EG)
decom_wksng_emp_EG$RRtab
decom_wksng_emp_EG$gdecom

#5.3.3 financial strain pathway
wksngY00fin_jA <- hulkout(indat=rawmods_jA$rawj,wgt="ca_iwgt_xw",
                          setbase="YES",setbasevar="sngwk",setbaseval=1,
                          setfs="CPLWK",
                          setfin="NO")
wksngY01fin_jA <- hulkout(indat=rawmods_jA$rawj,wgt="ca_iwgt_xw",
                          setbase="YES",setbasevar="sngwk",setbaseval=1,
                          setfs="CPLWK",
                          setfin="YES")
wksngY10fin_jA <- hulkout(indat=rawmods_jA$rawj,wgt="ca_iwgt_xw",
                          setbase="YES",setbasevar="sngwk",setbaseval=1,
                          setfs="SNGWK",
                          setfin="NO")
wksngY11fin_jA <- hulkout(indat=rawmods_jA$rawj,wgt="ca_iwgt_xw",
                          setbase="YES",setbasevar="sngwk",setbaseval=1,
                          setfs="SNGWK",
                          setfin="YES")
wksng_fin_jA <- mg_exprop(Y0=wksngY0_jA$all,
                          Y1=wksngY1_jA$all,
                          Y00=wksngY00fin_jA$all,
                          Y01=wksngY01fin_jA$all,
                          Y10=wksngY10fin_jA$all,
                          Y11=wksngY11fin_jA$all,
                          varMa="fndiff")
find_wksng_fin_jA <- mg_arrange(wksng_fin_jA,wksng_fin_jA)
decom_wksng_fin_jA <- mg_find1med(find_wksng_fin_jA)
decom_wksng_fin_jA$RRtab
decom_wksng_fin_jA$gdecom

wksngY00fin_EG <- hulkout(indat=rawmods_EG$rawj,wgt="cg_iwgt_xw",
                          setbase="YES",setbasevar="sngwk",setbaseval=1,
                          setfs="CPLWK",
                          setfin="NO",
                          param=rawmods_EG$coef,cov=rawmods_EG$cov,
                          varl=rawmods_EG$varl)
wksngY01fin_EG <- hulkout(indat=rawmods_EG$rawj,wgt="cg_iwgt_xw",
                          setbase="YES",setbasevar="sngwk",setbaseval=1,
                          setfs="CPLWK",
                          setfin="YES",
                          param=rawmods_EG$coef,cov=rawmods_EG$cov,
                          varl=rawmods_EG$varl)
wksngY10fin_EG <- hulkout(indat=rawmods_EG$rawj,wgt="cg_iwgt_xw",
                          setbase="YES",setbasevar="sngwk",setbaseval=1,
                          setfs="SNGWK",
                          setfin="NO",
                          param=rawmods_EG$coef,cov=rawmods_EG$cov,
                          varl=rawmods_EG$varl)
wksngY11fin_EG <- hulkout(indat=rawmods_EG$rawj,wgt="cg_iwgt_xw",
                          setbase="YES",setbasevar="sngwk",setbaseval=1,
                          setfs="SNGWK",
                          setfin="YES",
                          param=rawmods_EG$coef,cov=rawmods_EG$cov,
                          varl=rawmods_EG$varl)
wksng_fin_EG <- mg_exprop(Y0=wksngY0_EG$all,
                          Y1=wksngY1_EG$all,
                          Y00=wksngY00fin_EG$all,
                          Y01=wksngY01fin_EG$all,
                          Y10=wksngY10fin_EG$all,
                          Y11=wksngY11fin_EG$all,
                          varMa="fndiff")
find_wksng_fin_EG <- mg_arrange(wksng_fin_EG,wksng_fin_EG)
decom_wksng_fin_EG <- mg_find1med(find_wksng_fin_EG)
decom_wksng_fin_EG$RRtab
decom_wksng_fin_EG$gdecom

#5.3.4 childcare pathway
wksngY00chc_jA <- hulkout(indat=rawmods_jA$rawj,wgt="ca_iwgt_xw",
                          setbase="YES",setbasevar="sngwk",setbaseval=1,
                          setfs="CPLWK",
                          setchc="NO")
wksngY01chc_jA <- hulkout(indat=rawmods_jA$rawj,wgt="ca_iwgt_xw",
                          setbase="YES",setbasevar="sngwk",setbaseval=1,
                          setfs="CPLWK",
                          setchc="YES")
wksngY10chc_jA <- hulkout(indat=rawmods_jA$rawj,wgt="ca_iwgt_xw",
                          setbase="YES",setbasevar="sngwk",setbaseval=1,
                          setfs="SNGWK",
                          setchc="NO")
wksngY11chc_jA <- hulkout(indat=rawmods_jA$rawj,wgt="ca_iwgt_xw",
                          setbase="YES",setbasevar="sngwk",setbaseval=1,
                          setfs="SNGWK",
                          setchc="YES")
wksng_chc_jA <- mg_exprop(Y0=wksngY0_jA$all,
                          Y1=wksngY1_jA$all,
                          Y00=wksngY00chc_jA$all,
                          Y01=wksngY01chc_jA$all,
                          Y10=wksngY10chc_jA$all,
                          Y11=wksngY11chc_jA$all,
                          varMa="chcare")
find_wksng_chc_jA <- mg_arrange(wksng_chc_jA,wksng_chc_jA)
decom_wksng_chc_jA <- mg_find1med(find_wksng_chc_jA)
decom_wksng_chc_jA$RRtab
decom_wksng_chc_jA$gdecom

wksngY00chc_EG <- hulkout(indat=rawmods_EG$rawj,wgt="cg_iwgt_xw",
                          setbase="YES",setbasevar="sngwk",setbaseval=1,
                          setfs="CPLWK",
                          setchc="NO",
                          param=rawmods_EG$coef,cov=rawmods_EG$cov,
                          varl=rawmods_EG$varl)
wksngY01chc_EG <- hulkout(indat=rawmods_EG$rawj,wgt="cg_iwgt_xw",
                          setbase="YES",setbasevar="sngwk",setbaseval=1,
                          setfs="CPLWK",
                          setchc="YES",
                          param=rawmods_EG$coef,cov=rawmods_EG$cov,
                          varl=rawmods_EG$varl)
wksngY10chc_EG <- hulkout(indat=rawmods_EG$rawj,wgt="cg_iwgt_xw",
                          setbase="YES",setbasevar="sngwk",setbaseval=1,
                          setfs="SNGWK",
                          setchc="NO",
                          param=rawmods_EG$coef,cov=rawmods_EG$cov,
                          varl=rawmods_EG$varl)
wksngY11chc_EG <- hulkout(indat=rawmods_EG$rawj,wgt="cg_iwgt_xw",
                          setbase="YES",setbasevar="sngwk",setbaseval=1,
                          setfs="SNGWK",
                          setchc="YES",
                          param=rawmods_EG$coef,cov=rawmods_EG$cov,
                          varl=rawmods_EG$varl)
wksng_chc_EG <- mg_exprop(Y0=wksngY0_EG$all,
                          Y1=wksngY1_EG$all,
                          Y00=wksngY00chc_EG$all,
                          Y01=wksngY01chc_EG$all,
                          Y10=wksngY10chc_EG$all,
                          Y11=wksngY11chc_EG$all,
                          varMa="chcare")
find_wksng_chc_EG <- mg_arrange(wksng_chc_EG,wksng_chc_EG)
decom_wksng_chc_EG <- mg_find1med(find_wksng_chc_EG)
decom_wksng_chc_EG$RRtab
decom_wksng_chc_EG$gdecom

#5.3.5 caring pathway
wksngY00hhc_jA <- hulkout(indat=rawmods_jA$rawj,wgt="ca_iwgt_xw",
                          setbase="YES",setbasevar="sngwk",setbaseval=1,
                          setfs="CPLWK",
                          sethhc="NO")
wksngY01hhc_jA <- hulkout(indat=rawmods_jA$rawj,wgt="ca_iwgt_xw",
                          setbase="YES",setbasevar="sngwk",setbaseval=1,
                          setfs="CPLWK",
                          sethhc="YES")
wksngY10hhc_jA <- hulkout(indat=rawmods_jA$rawj,wgt="ca_iwgt_xw",
                          setbase="YES",setbasevar="sngwk",setbaseval=1,
                          setfs="SNGWK",
                          sethhc="NO")
wksngY11hhc_jA <- hulkout(indat=rawmods_jA$rawj,wgt="ca_iwgt_xw",
                          setbase="YES",setbasevar="sngwk",setbaseval=1,
                          setfs="SNGWK",
                          sethhc="YES")
wksng_hhc_jA <- mg_exprop(Y0=wksngY0_jA$all,
                          Y1=wksngY1_jA$all,
                          Y00=wksngY00hhc_jA$all,
                          Y01=wksngY01hhc_jA$all,
                          Y10=wksngY10hhc_jA$all,
                          Y11=wksngY11hhc_jA$all,
                          varMa="hhcare")
find_wksng_hhc_jA <- mg_arrange(wksng_hhc_jA,wksng_hhc_jA)
decom_wksng_hhc_jA <- mg_find1med(find_wksng_hhc_jA)
decom_wksng_hhc_jA$RRtab
decom_wksng_hhc_jA$gdecom

wksngY00hhc_EG <- hulkout(indat=rawmods_EG$rawj,wgt="cg_iwgt_xw",
                          setbase="YES",setbasevar="sngwk",setbaseval=1,
                          setfs="CPLWK",
                          sethhc="NO",
                          param=rawmods_EG$coef,cov=rawmods_EG$cov,
                          varl=rawmods_EG$varl)
wksngY01hhc_EG <- hulkout(indat=rawmods_EG$rawj,wgt="cg_iwgt_xw",
                          setbase="YES",setbasevar="sngwk",setbaseval=1,
                          setfs="CPLWK",
                          sethhc="YES",
                          param=rawmods_EG$coef,cov=rawmods_EG$cov,
                          varl=rawmods_EG$varl)
wksngY10hhc_EG <- hulkout(indat=rawmods_EG$rawj,wgt="cg_iwgt_xw",
                          setbase="YES",setbasevar="sngwk",setbaseval=1,
                          setfs="SNGWK",
                          sethhc="NO",
                          param=rawmods_EG$coef,cov=rawmods_EG$cov,
                          varl=rawmods_EG$varl)
wksngY11hhc_EG <- hulkout(indat=rawmods_EG$rawj,wgt="cg_iwgt_xw",
                          setbase="YES",setbasevar="sngwk",setbaseval=1,
                          setfs="SNGWK",
                          sethhc="YES",
                          param=rawmods_EG$coef,cov=rawmods_EG$cov,
                          varl=rawmods_EG$varl)
wksng_hhc_EG <- mg_exprop(Y0=wksngY0_EG$all,
                          Y1=wksngY1_EG$all,
                          Y00=wksngY00hhc_EG$all,
                          Y01=wksngY01hhc_EG$all,
                          Y10=wksngY10hhc_EG$all,
                          Y11=wksngY11hhc_EG$all,
                          varMa="hhcare")
find_wksng_hhc_EG <- mg_arrange(wksng_hhc_EG,wksng_hhc_EG)
decom_wksng_hhc_EG <- mg_find1med(find_wksng_hhc_EG)
decom_wksng_hhc_EG$RRtab
decom_wksng_hhc_EG$gdecom

#5.3.6 loneliness pathway
wksngY00lon_jA <- hulkout(indat=rawmods_jA$rawj,wgt="ca_iwgt_xw",
                          setbase="YES",setbasevar="sngwk",setbaseval=1,
                          setfs="CPLWK",
                          setlon="NO")
wksngY01lon_jA <- hulkout(indat=rawmods_jA$rawj,wgt="ca_iwgt_xw",
                          setbase="YES",setbasevar="sngwk",setbaseval=1,
                          setfs="CPLWK",
                          setlon="YES")
wksngY10lon_jA <- hulkout(indat=rawmods_jA$rawj,wgt="ca_iwgt_xw",
                          setbase="YES",setbasevar="sngwk",setbaseval=1,
                          setfs="SNGWK",
                          setlon="NO")
wksngY11lon_jA <- hulkout(indat=rawmods_jA$rawj,wgt="ca_iwgt_xw",
                          setbase="YES",setbasevar="sngwk",setbaseval=1,
                          setfs="SNGWK",
                          setlon="YES")
wksng_lon_jA <- mg_exprop(Y0=wksngY0_jA$all,
                          Y1=wksngY1_jA$all,
                          Y00=wksngY00lon_jA$all,
                          Y01=wksngY01lon_jA$all,
                          Y10=wksngY10lon_jA$all,
                          Y11=wksngY11lon_jA$all,
                          varMa="lon_f")
find_wksng_lon_jA <- mg_arrange(wksng_lon_jA,wksng_lon_jA)
decom_wksng_lon_jA <- mg_find1med(find_wksng_lon_jA)
decom_wksng_lon_jA$RRtab
decom_wksng_lon_jA$gdecom

wksngY00lon_EG <- hulkout(indat=rawmods_EG$rawj,wgt="cg_iwgt_xw",
                          setbase="YES",setbasevar="sngwk",setbaseval=1,
                          setfs="CPLWK",
                          setlon="NO",
                          param=rawmods_EG$coef,cov=rawmods_EG$cov,
                          varl=rawmods_EG$varl)
wksngY01lon_EG <- hulkout(indat=rawmods_EG$rawj,wgt="cg_iwgt_xw",
                          setbase="YES",setbasevar="sngwk",setbaseval=1,
                          setfs="CPLWK",
                          setlon="YES",
                          param=rawmods_EG$coef,cov=rawmods_EG$cov,
                          varl=rawmods_EG$varl)
wksngY10lon_EG <- hulkout(indat=rawmods_EG$rawj,wgt="cg_iwgt_xw",
                          setbase="YES",setbasevar="sngwk",setbaseval=1,
                          setfs="SNGWK",
                          setlon="NO",
                          param=rawmods_EG$coef,cov=rawmods_EG$cov,
                          varl=rawmods_EG$varl)
wksngY11lon_EG <- hulkout(indat=rawmods_EG$rawj,wgt="cg_iwgt_xw",
                          setbase="YES",setbasevar="sngwk",setbaseval=1,
                          setfs="SNGWK",
                          setlon="YES",
                          param=rawmods_EG$coef,cov=rawmods_EG$cov,
                          varl=rawmods_EG$varl)
wksng_lon_EG <- mg_exprop(Y0=wksngY0_EG$all,
                          Y1=wksngY1_EG$all,
                          Y00=wksngY00lon_EG$all,
                          Y01=wksngY01lon_EG$all,
                          Y10=wksngY10lon_EG$all,
                          Y11=wksngY11lon_EG$all,
                          varMa="lon_f")
find_wksng_lon_EG <- mg_arrange(wksng_lon_EG,wksng_lon_EG)
decom_wksng_lon_EG <- mg_find1med(find_wksng_lon_EG)
decom_wksng_lon_EG$RRtab
decom_wksng_lon_EG$gdecom

#5.3.7 gather results together
wksng_jA <- mg_decom(chc=decom_wksng_chc_jA,
                     hhc=decom_wksng_hhc_jA,
                     emp=decom_wksng_emp_jA,
                     fin=decom_wksng_fin_jA,
                     lon=decom_wksng_lon_jA,
                     exp_lab="Single with no children",ref_lab="Couple with no children")
wksng_jA$pg
ggsave("wksng_jA_Pall_240522.jpg",width=16,height=8,dpi=300,device="jpeg")
write_csv(wksng_jA$pgdat,"wksng_jA_pgdat_240522.csv")
wksng_jA$rrg
ggsave("wksng_jA_RRall_240522.jpg",width=16,height=8,dpi=300,device="jpeg")
write_csv(wksng_jA$rrgdat,"wksng_jA_rrgdat_240522.csv")

wksng_EG <- mg_decom(chc=decom_wksng_chc_EG,
                     hhc=decom_wksng_hhc_EG,
                     emp=decom_wksng_emp_EG,
                     fin=decom_wksng_fin_EG,
                     lon=decom_wksng_lon_EG,
                     exp_lab="Single with no children",ref_lab="Couple with no children")
wksng_EG$pg
ggsave("wksng_EG_Pall_240522.jpg",width=16,height=8,dpi=300,device="jpeg")
write_csv(wksng_EG$pgdat,"wksng_EG_pgdat_240522.csv")
wksng_EG$rrg
ggsave("wksng_EG_RRall_240522.jpg",width=16,height=8,dpi=300,device="jpeg")
write_csv(wksng_EG$rrgdat,"wksng_EG_rrgdat_240522.csv")


#5.4 exp: SNGWK vs ref: SNGNK
#5.4.1 main effect
#5.4.2 active employment pathway
#5.4.3 financial strain pathway
#5.4.4 childcare pathway
#5.4.5 caring pathway
#5.4.6 loneliness pathway
#5.4.7 gather results together

#5.4.1 main effect
skidsY0_jA <- hulkout(indat=rawmods_jA$rawj,wgt="ca_iwgt_xw",
                      setbase="YES",setbasevar="sngwk",setbaseval=1,
                      setfs="SNGNK")
skidsY1_jA <- hulkout(indat=rawmods_jA$rawj,wgt="ca_iwgt_xw",
                      setbase="YES",setbasevar="sngwk",setbaseval=1,
                      setfs="SNGWK")
skidsY0_EG <- hulkout(indat=rawmods_EG$rawj,wgt="cg_iwgt_xw",
                      setbase="YES",setbasevar="sngwk",setbaseval=1,
                      setfs="SNGNK",
                      param=rawmods_EG$coef,cov=rawmods_EG$cov,
                      varl=rawmods_EG$varl)
skidsY1_EG <- hulkout(indat=rawmods_EG$rawj,wgt="cg_iwgt_xw",
                      setbase="YES",setbasevar="sngwk",setbaseval=1,
                      setfs="SNGWK",
                      param=rawmods_EG$coef,cov=rawmods_EG$cov,
                      varl=rawmods_EG$varl)
#5.4.2 active employment pathway
skidsY00emp_jA <- hulkout(indat=rawmods_jA$rawj,wgt="ca_iwgt_xw",
                          setbase="YES",setbasevar="sngwk",setbaseval=1,
                          setfs="SNGNK",
                          setemp="NO")
skidsY01emp_jA <- hulkout(indat=rawmods_jA$rawj,wgt="ca_iwgt_xw",
                          setbase="YES",setbasevar="sngwk",setbaseval=1,
                          setfs="SNGNK",
                          setemp="YES")
skidsY10emp_jA <- hulkout(indat=rawmods_jA$rawj,wgt="ca_iwgt_xw",
                          setbase="YES",setbasevar="sngwk",setbaseval=1,
                          setfs="SNGWK",
                          setemp="NO")
skidsY11emp_jA <- hulkout(indat=rawmods_jA$rawj,wgt="ca_iwgt_xw",
                          setbase="YES",setbasevar="sngwk",setbaseval=1,
                          setfs="SNGWK",
                          setemp="YES")
skids_emp_jA <- mg_exprop(Y0=skidsY0_jA$all,
                          Y1=skidsY1_jA$all,
                          Y00=skidsY00emp_jA$all,
                          Y01=skidsY01emp_jA$all,
                          Y10=skidsY10emp_jA$all,
                          Y11=skidsY11emp_jA$all,
                          varMa="aemp")
find_skids_emp_jA <- mg_arrange(skids_emp_jA,skids_emp_jA)
decom_skids_emp_jA <- mg_find1med(find_skids_emp_jA)
decom_skids_emp_jA$RRtab
decom_skids_emp_jA$gdecom

skidsY00emp_EG <- hulkout(indat=rawmods_EG$rawj,wgt="cg_iwgt_xw",
                          setbase="YES",setbasevar="sngwk",setbaseval=1,
                          setfs="SNGNK",
                          setemp="NO",
                          param=rawmods_EG$coef,cov=rawmods_EG$cov,
                          varl=rawmods_EG$varl)
skidsY01emp_EG <- hulkout(indat=rawmods_EG$rawj,wgt="cg_iwgt_xw",
                          setbase="YES",setbasevar="sngwk",setbaseval=1,
                          setfs="SNGNK",
                          setemp="YES",
                          param=rawmods_EG$coef,cov=rawmods_EG$cov,
                          varl=rawmods_EG$varl)
skidsY10emp_EG <- hulkout(indat=rawmods_EG$rawj,wgt="cg_iwgt_xw",
                          setbase="YES",setbasevar="sngwk",setbaseval=1,
                          setfs="SNGWK",
                          setemp="NO",
                          param=rawmods_EG$coef,cov=rawmods_EG$cov,
                          varl=rawmods_EG$varl)
skidsY11emp_EG <- hulkout(indat=rawmods_EG$rawj,wgt="cg_iwgt_xw",
                          setbase="YES",setbasevar="sngwk",setbaseval=1,
                          setfs="SNGWK",
                          setemp="YES",
                          param=rawmods_EG$coef,cov=rawmods_EG$cov,
                          varl=rawmods_EG$varl)
skids_emp_EG <- mg_exprop(Y0=skidsY0_EG$all,
                          Y1=skidsY1_EG$all,
                          Y00=skidsY00emp_EG$all,
                          Y01=skidsY01emp_EG$all,
                          Y10=skidsY10emp_EG$all,
                          Y11=skidsY11emp_EG$all,
                          varMa="aemp")
find_skids_emp_EG <- mg_arrange(skids_emp_EG,skids_emp_EG)
decom_skids_emp_EG <- mg_find1med(find_skids_emp_EG)
decom_skids_emp_EG$RRtab
decom_skids_emp_EG$gdecom

#5.4.3 financial strain pathway
skidsY00fin_jA <- hulkout(indat=rawmods_jA$rawj,wgt="ca_iwgt_xw",
                          setbase="YES",setbasevar="sngwk",setbaseval=1,
                          setfs="SNGNK",
                          setfin="NO")
skidsY01fin_jA <- hulkout(indat=rawmods_jA$rawj,wgt="ca_iwgt_xw",
                          setbase="YES",setbasevar="sngwk",setbaseval=1,
                          setfs="SNGNK",
                          setfin="YES")
skidsY10fin_jA <- hulkout(indat=rawmods_jA$rawj,wgt="ca_iwgt_xw",
                          setbase="YES",setbasevar="sngwk",setbaseval=1,
                          setfs="SNGWK",
                          setfin="NO")
skidsY11fin_jA <- hulkout(indat=rawmods_jA$rawj,wgt="ca_iwgt_xw",
                          setbase="YES",setbasevar="sngwk",setbaseval=1,
                          setfs="SNGWK",
                          setfin="YES")
skids_fin_jA <- mg_exprop(Y0=skidsY0_jA$all,
                          Y1=skidsY1_jA$all,
                          Y00=skidsY00fin_jA$all,
                          Y01=skidsY01fin_jA$all,
                          Y10=skidsY10fin_jA$all,
                          Y11=skidsY11fin_jA$all,
                          varMa="fndiff")
find_skids_fin_jA <- mg_arrange(skids_fin_jA,skids_fin_jA)
decom_skids_fin_jA <- mg_find1med(find_skids_fin_jA)
decom_skids_fin_jA$RRtab
decom_skids_fin_jA$gdecom

skidsY00fin_EG <- hulkout(indat=rawmods_EG$rawj,wgt="cg_iwgt_xw",
                          setbase="YES",setbasevar="sngwk",setbaseval=1,
                          setfs="SNGNK",
                          setfin="NO",
                          param=rawmods_EG$coef,cov=rawmods_EG$cov,
                          varl=rawmods_EG$varl)
skidsY01fin_EG <- hulkout(indat=rawmods_EG$rawj,wgt="cg_iwgt_xw",
                          setbase="YES",setbasevar="sngwk",setbaseval=1,
                          setfs="SNGNK",
                          setfin="YES",
                          param=rawmods_EG$coef,cov=rawmods_EG$cov,
                          varl=rawmods_EG$varl)
skidsY10fin_EG <- hulkout(indat=rawmods_EG$rawj,wgt="cg_iwgt_xw",
                          setbase="YES",setbasevar="sngwk",setbaseval=1,
                          setfs="SNGWK",
                          setfin="NO",
                          param=rawmods_EG$coef,cov=rawmods_EG$cov,
                          varl=rawmods_EG$varl)
skidsY11fin_EG <- hulkout(indat=rawmods_EG$rawj,wgt="cg_iwgt_xw",
                          setbase="YES",setbasevar="sngwk",setbaseval=1,
                          setfs="SNGWK",
                          setfin="YES",
                          param=rawmods_EG$coef,cov=rawmods_EG$cov,
                          varl=rawmods_EG$varl)
skids_fin_EG <- mg_exprop(Y0=skidsY0_EG$all,
                          Y1=skidsY1_EG$all,
                          Y00=skidsY00fin_EG$all,
                          Y01=skidsY01fin_EG$all,
                          Y10=skidsY10fin_EG$all,
                          Y11=skidsY11fin_EG$all,
                          varMa="fndiff")
find_skids_fin_EG <- mg_arrange(skids_fin_EG,skids_fin_EG)
decom_skids_fin_EG <- mg_find1med(find_skids_fin_EG)
decom_skids_fin_EG$RRtab
decom_skids_fin_EG$gdecom

#5.4.4 childcare pathway
skidsY00chc_jA <- hulkout(indat=rawmods_jA$rawj,wgt="ca_iwgt_xw",
                          setbase="YES",setbasevar="sngwk",setbaseval=1,
                          setfs="SNGNK",
                          setchc="NO")
skidsY01chc_jA <- hulkout(indat=rawmods_jA$rawj,wgt="ca_iwgt_xw",
                          setbase="YES",setbasevar="sngwk",setbaseval=1,
                          setfs="SNGNK",
                          setchc="YES")
skidsY10chc_jA <- hulkout(indat=rawmods_jA$rawj,wgt="ca_iwgt_xw",
                          setbase="YES",setbasevar="sngwk",setbaseval=1,
                          setfs="SNGWK",
                          setchc="NO")
skidsY11chc_jA <- hulkout(indat=rawmods_jA$rawj,wgt="ca_iwgt_xw",
                          setbase="YES",setbasevar="sngwk",setbaseval=1,
                          setfs="SNGWK",
                          setchc="YES")
skids_chc_jA <- mg_exprop(Y0=skidsY0_jA$all,
                          Y1=skidsY1_jA$all,
                          Y00=skidsY00chc_jA$all,
                          Y01=skidsY01chc_jA$all,
                          Y10=skidsY10chc_jA$all,
                          Y11=skidsY11chc_jA$all,
                          varMa="chcare")
find_skids_chc_jA <- mg_arrange(skids_chc_jA,skids_chc_jA)
decom_skids_chc_jA <- mg_find1med(find_skids_chc_jA)
decom_skids_chc_jA$RRtab
decom_skids_chc_jA$gdecom

skidsY00chc_EG <- hulkout(indat=rawmods_EG$rawj,wgt="cg_iwgt_xw",
                          setbase="YES",setbasevar="sngwk",setbaseval=1,
                          setfs="SNGNK",
                          setchc="NO",
                          param=rawmods_EG$coef,cov=rawmods_EG$cov,
                          varl=rawmods_EG$varl)
skidsY01chc_EG <- hulkout(indat=rawmods_EG$rawj,wgt="cg_iwgt_xw",
                          setbase="YES",setbasevar="sngwk",setbaseval=1,
                          setfs="SNGNK",
                          setchc="YES",
                          param=rawmods_EG$coef,cov=rawmods_EG$cov,
                          varl=rawmods_EG$varl)
skidsY10chc_EG <- hulkout(indat=rawmods_EG$rawj,wgt="cg_iwgt_xw",
                          setbase="YES",setbasevar="sngwk",setbaseval=1,
                          setfs="SNGWK",
                          setchc="NO",
                          param=rawmods_EG$coef,cov=rawmods_EG$cov,
                          varl=rawmods_EG$varl)
skidsY11chc_EG <- hulkout(indat=rawmods_EG$rawj,wgt="cg_iwgt_xw",
                          setbase="YES",setbasevar="sngwk",setbaseval=1,
                          setfs="SNGWK",
                          setchc="YES",
                          param=rawmods_EG$coef,cov=rawmods_EG$cov,
                          varl=rawmods_EG$varl)
skids_chc_EG <- mg_exprop(Y0=skidsY0_EG$all,
                          Y1=skidsY1_EG$all,
                          Y00=skidsY00chc_EG$all,
                          Y01=skidsY01chc_EG$all,
                          Y10=skidsY10chc_EG$all,
                          Y11=skidsY11chc_EG$all,
                          varMa="chcare")
find_skids_chc_EG <- mg_arrange(skids_chc_EG,skids_chc_EG)
decom_skids_chc_EG <- mg_find1med(find_skids_chc_EG)
decom_skids_chc_EG$RRtab
decom_skids_chc_EG$gdecom

#5.4.5 caring pathway
skidsY00hhc_jA <- hulkout(indat=rawmods_jA$rawj,wgt="ca_iwgt_xw",
                          setbase="YES",setbasevar="sngwk",setbaseval=1,
                          setfs="SNGNK",
                          sethhc="NO")
skidsY01hhc_jA <- hulkout(indat=rawmods_jA$rawj,wgt="ca_iwgt_xw",
                          setbase="YES",setbasevar="sngwk",setbaseval=1,
                          setfs="SNGNK",
                          sethhc="YES")
skidsY10hhc_jA <- hulkout(indat=rawmods_jA$rawj,wgt="ca_iwgt_xw",
                          setbase="YES",setbasevar="sngwk",setbaseval=1,
                          setfs="SNGWK",
                          sethhc="NO")
skidsY11hhc_jA <- hulkout(indat=rawmods_jA$rawj,wgt="ca_iwgt_xw",
                          setbase="YES",setbasevar="sngwk",setbaseval=1,
                          setfs="SNGWK",
                          sethhc="YES")
skids_hhc_jA <- mg_exprop(Y0=skidsY0_jA$all,
                          Y1=skidsY1_jA$all,
                          Y00=skidsY00hhc_jA$all,
                          Y01=skidsY01hhc_jA$all,
                          Y10=skidsY10hhc_jA$all,
                          Y11=skidsY11hhc_jA$all,
                          varMa="hhcare")
find_skids_hhc_jA <- mg_arrange(skids_hhc_jA,skids_hhc_jA)
decom_skids_hhc_jA <- mg_find1med(find_skids_hhc_jA)
decom_skids_hhc_jA$RRtab
decom_skids_hhc_jA$gdecom

skidsY00hhc_EG <- hulkout(indat=rawmods_EG$rawj,wgt="cg_iwgt_xw",
                          setbase="YES",setbasevar="sngwk",setbaseval=1,
                          setfs="SNGNK",
                          sethhc="NO",
                          param=rawmods_EG$coef,cov=rawmods_EG$cov,
                          varl=rawmods_EG$varl)
skidsY01hhc_EG <- hulkout(indat=rawmods_EG$rawj,wgt="cg_iwgt_xw",
                          setbase="YES",setbasevar="sngwk",setbaseval=1,
                          setfs="SNGNK",
                          sethhc="YES",
                          param=rawmods_EG$coef,cov=rawmods_EG$cov,
                          varl=rawmods_EG$varl)
skidsY10hhc_EG <- hulkout(indat=rawmods_EG$rawj,wgt="cg_iwgt_xw",
                          setbase="YES",setbasevar="sngwk",setbaseval=1,
                          setfs="SNGWK",
                          sethhc="NO",
                          param=rawmods_EG$coef,cov=rawmods_EG$cov,
                          varl=rawmods_EG$varl)
skidsY11hhc_EG <- hulkout(indat=rawmods_EG$rawj,wgt="cg_iwgt_xw",
                          setbase="YES",setbasevar="sngwk",setbaseval=1,
                          setfs="SNGWK",
                          sethhc="YES",
                          param=rawmods_EG$coef,cov=rawmods_EG$cov,
                          varl=rawmods_EG$varl)
skids_hhc_EG <- mg_exprop(Y0=skidsY0_EG$all,
                          Y1=skidsY1_EG$all,
                          Y00=skidsY00hhc_EG$all,
                          Y01=skidsY01hhc_EG$all,
                          Y10=skidsY10hhc_EG$all,
                          Y11=skidsY11hhc_EG$all,
                          varMa="hhcare")
find_skids_hhc_EG <- mg_arrange(skids_hhc_EG,skids_hhc_EG)
decom_skids_hhc_EG <- mg_find1med(find_skids_hhc_EG)
decom_skids_hhc_EG$RRtab
decom_skids_hhc_EG$gdecom

#5.4.6 loneliness pathway
skidsY00lon_jA <- hulkout(indat=rawmods_jA$rawj,wgt="ca_iwgt_xw",
                          setbase="YES",setbasevar="sngwk",setbaseval=1,
                          setfs="SNGNK",
                          setlon="NO")
skidsY01lon_jA <- hulkout(indat=rawmods_jA$rawj,wgt="ca_iwgt_xw",
                          setbase="YES",setbasevar="sngwk",setbaseval=1,
                          setfs="SNGNK",
                          setlon="YES")
skidsY10lon_jA <- hulkout(indat=rawmods_jA$rawj,wgt="ca_iwgt_xw",
                          setbase="YES",setbasevar="sngwk",setbaseval=1,
                          setfs="SNGWK",
                          setlon="NO")
skidsY11lon_jA <- hulkout(indat=rawmods_jA$rawj,wgt="ca_iwgt_xw",
                          setbase="YES",setbasevar="sngwk",setbaseval=1,
                          setfs="SNGWK",
                          setlon="YES")
skids_lon_jA <- mg_exprop(Y0=skidsY0_jA$all,
                          Y1=skidsY1_jA$all,
                          Y00=skidsY00lon_jA$all,
                          Y01=skidsY01lon_jA$all,
                          Y10=skidsY10lon_jA$all,
                          Y11=skidsY11lon_jA$all,
                          varMa="lon_f")
find_skids_lon_jA <- mg_arrange(skids_lon_jA,skids_lon_jA)
decom_skids_lon_jA <- mg_find1med(find_skids_lon_jA)
decom_skids_lon_jA$RRtab
decom_skids_lon_jA$gdecom

skidsY00lon_EG <- hulkout(indat=rawmods_EG$rawj,wgt="cg_iwgt_xw",
                          setbase="YES",setbasevar="sngwk",setbaseval=1,
                          setfs="SNGNK",
                          setlon="NO",
                          param=rawmods_EG$coef,cov=rawmods_EG$cov,
                          varl=rawmods_EG$varl)
skidsY01lon_EG <- hulkout(indat=rawmods_EG$rawj,wgt="cg_iwgt_xw",
                          setbase="YES",setbasevar="sngwk",setbaseval=1,
                          setfs="SNGNK",
                          setlon="YES",
                          param=rawmods_EG$coef,cov=rawmods_EG$cov,
                          varl=rawmods_EG$varl)
skidsY10lon_EG <- hulkout(indat=rawmods_EG$rawj,wgt="cg_iwgt_xw",
                          setbase="YES",setbasevar="sngwk",setbaseval=1,
                          setfs="SNGWK",
                          setlon="NO",
                          param=rawmods_EG$coef,cov=rawmods_EG$cov,
                          varl=rawmods_EG$varl)
skidsY11lon_EG <- hulkout(indat=rawmods_EG$rawj,wgt="cg_iwgt_xw",
                          setbase="YES",setbasevar="sngwk",setbaseval=1,
                          setfs="SNGWK",
                          setlon="YES",
                          param=rawmods_EG$coef,cov=rawmods_EG$cov,
                          varl=rawmods_EG$varl)
skids_lon_EG <- mg_exprop(Y0=skidsY0_EG$all,
                          Y1=skidsY1_EG$all,
                          Y00=skidsY00lon_EG$all,
                          Y01=skidsY01lon_EG$all,
                          Y10=skidsY10lon_EG$all,
                          Y11=skidsY11lon_EG$all,
                          varMa="lon_f")
find_skids_lon_EG <- mg_arrange(skids_lon_EG,skids_lon_EG)
decom_skids_lon_EG <- mg_find1med(find_skids_lon_EG)
decom_skids_lon_EG$RRtab
decom_skids_lon_EG$gdecom

#5.4.7 gather results together
skids_jA <- mg_decom(chc=decom_skids_chc_jA,
                     hhc=decom_skids_hhc_jA,
                     emp=decom_skids_emp_jA,
                     fin=decom_skids_fin_jA,
                     lon=decom_skids_lon_jA,
                     exp_lab="Single with children",ref_lab="Single with no children")
skids_jA$pg
ggsave("skids_jA_Pall_240522.jpg",width=16,height=8,dpi=300,device="jpeg")
write_csv(skids_jA$pgdat,"skids_jA_pgdat_240522.csv")
skids_jA$rrg
ggsave("skids_jA_RRall_240522.jpg",width=16,height=8,dpi=300,device="jpeg")
write_csv(skids_jA$rrgdat,"skids_jA_rrgdat_240522.csv")

skids_EG <- mg_decom(chc=decom_skids_chc_EG,
                     hhc=decom_skids_hhc_EG,
                     emp=decom_skids_emp_EG,
                     fin=decom_skids_fin_EG,
                     lon=decom_skids_lon_EG,
                     exp_lab="Single with Children",ref_lab="Single with No Children")
skids_EG$pg
ggsave("skids_EG_Pall_240522.jpg",width=16,height=8,dpi=300,device="jpeg")
write_csv(skids_EG$pgdat,"skids_EG_pgdat_240522.csv")
skids_EG$rrg
ggsave("skids_EG_RRall_240522.jpg",width=16,height=8,dpi=300,device="jpeg")
write_csv(skids_EG$rrgdat,"skids_EG_rrgdat_240522.csv")

save.image(file="rebuild2decom4_240522.RData")

#6 sensitivity analyses with tighter baseline controls
#6.1 exp: CPLWK vs ref: CPLNK
#6.2 exp: SNGNK vs ref: CPLNK
#6.3 exp: SNGWK vs ref: CPLWK
#6.4 exp: SNGWK vs ref: SNGNK
rawmods_jAc <- rawmods_jA
rawmods_EGc <- rawmods_EG

#6 sensitivity analyses with tighter baseline controls

#6.1 exp: CPLWK vs ref: CPLNK
#6.1.1 main effect
#6.1.2 active employment pathway
#6.1.3 financial strain pathway
#6.1.4 childcare pathway
#6.1.5 caring pathway
#6.1.6 loneliness pathway
#6.1.7 gather results together

#6.1.1 main effect
ckidsY0_jAc <- hulkout(indat=rawmods_jAc$rawj,wgt="ca_iwgt_xw",
                      setbase="YES",setbasevar="cplwk",setbaseval=1,
                      setfs="CPLNK",basecontrol="HI")
ckidsY1_jAc <- hulkout(indat=rawmods_jAc$rawj,wgt="ca_iwgt_xw",
                      setbase="YES",setbasevar="cplwk",setbaseval=1,
                      setfs="CPLWK",basecontrol="HI")
ckidsY0_EGc <- hulkout(indat=rawmods_EGc$rawj,wgt="cg_iwgt_xw",
                      setbase="YES",setbasevar="cplwk",setbaseval=1,
                      setfs="CPLNK",
                      param=rawmods_EGc$coef,cov=rawmods_EGc$cov,
                      varl=rawmods_EGc$varl,basecontrol="HI")
ckidsY1_EGc <- hulkout(indat=rawmods_EGc$rawj,wgt="cg_iwgt_xw",
                      setbase="YES",setbasevar="cplwk",setbaseval=1,
                      setfs="CPLWK",
                      param=rawmods_EGc$coef,cov=rawmods_EGc$cov,
                      varl=rawmods_EGc$varl,basecontrol="HI")
#6.1.2 active employment pathway
ckidsY00emp_jAc <- hulkout(indat=rawmods_jAc$rawj,wgt="ca_iwgt_xw",
                          setbase="YES",setbasevar="cplwk",setbaseval=1,
                          setfs="CPLNK",
                          setemp="NO",basecontrol="HI")
ckidsY01emp_jAc <- hulkout(indat=rawmods_jAc$rawj,wgt="ca_iwgt_xw",
                          setbase="YES",setbasevar="cplwk",setbaseval=1,
                          setfs="CPLNK",
                          setemp="YES",basecontrol="HI")
ckidsY10emp_jAc <- hulkout(indat=rawmods_jAc$rawj,wgt="ca_iwgt_xw",
                          setbase="YES",setbasevar="cplwk",setbaseval=1,
                          setfs="CPLWK",
                          setemp="NO",basecontrol="HI")
ckidsY11emp_jAc <- hulkout(indat=rawmods_jAc$rawj,wgt="ca_iwgt_xw",
                          setbase="YES",setbasevar="cplwk",setbaseval=1,
                          setfs="CPLWK",
                          setemp="YES",basecontrol="HI")
ckids_emp_jAc <- mg_exprop(Y0=ckidsY0_jAc$all,
                          Y1=ckidsY1_jAc$all,
                          Y00=ckidsY00emp_jAc$all,
                          Y01=ckidsY01emp_jAc$all,
                          Y10=ckidsY10emp_jAc$all,
                          Y11=ckidsY11emp_jAc$all,
                          varMa="aemp")
find_ckids_emp_jAc <- mg_arrange(ckids_emp_jAc,ckids_emp_jAc)
decom_ckids_emp_jAc <- mg_find1med(find_ckids_emp_jAc)
decom_ckids_emp_jAc$RRtab
decom_ckids_emp_jAc$gdecom
#male only
ckids_emp_jAc_male <- mg_exprop(Y0=ckidsY0_jAc$male,
                               Y1=ckidsY1_jAc$male,
                               Y00=ckidsY00emp_jAc$male,
                               Y01=ckidsY01emp_jAc$male,
                               Y10=ckidsY10emp_jAc$male,
                               Y11=ckidsY11emp_jAc$male,
                               varMa="aemp")
find_ckids_emp_jAc_male <- mg_arrange(ckids_emp_jAc_male,ckids_emp_jAc_male)
decom_ckids_emp_jAc_male <- mg_find1med(find_ckids_emp_jAc_male)
decom_ckids_emp_jAc_male$RRtab
decom_ckids_emp_jAc_male$gdecom
#female only
ckids_emp_jAc_female <- mg_exprop(Y0=ckidsY0_jAc$female,
                                 Y1=ckidsY1_jAc$female,
                                 Y00=ckidsY00emp_jAc$female,
                                 Y01=ckidsY01emp_jAc$female,
                                 Y10=ckidsY10emp_jAc$female,
                                 Y11=ckidsY11emp_jAc$female,
                                 varMa="aemp")
find_ckids_emp_jAc_female <- mg_arrange(ckids_emp_jAc_female,ckids_emp_jAc_female)
decom_ckids_emp_jAc_female <- mg_find1med(find_ckids_emp_jAc_female)
decom_ckids_emp_jAc_female$RRtab
decom_ckids_emp_jAc_female$gdecom

ckidsY00emp_EGc <- hulkout(indat=rawmods_EGc$rawj,wgt="cg_iwgt_xw",
                          setbase="YES",setbasevar="cplwk",setbaseval=1,
                          setfs="CPLNK",
                          setemp="NO",
                          param=rawmods_EGc$coef,cov=rawmods_EGc$cov,
                          varl=rawmods_EGc$varl,basecontrol="HI")
ckidsY01emp_EGc <- hulkout(indat=rawmods_EGc$rawj,wgt="cg_iwgt_xw",
                          setbase="YES",setbasevar="cplwk",setbaseval=1,
                          setfs="CPLNK",
                          setemp="YES",
                          param=rawmods_EGc$coef,cov=rawmods_EGc$cov,
                          varl=rawmods_EGc$varl,basecontrol="HI")
ckidsY10emp_EGc <- hulkout(indat=rawmods_EGc$rawj,wgt="cg_iwgt_xw",
                          setbase="YES",setbasevar="cplwk",setbaseval=1,
                          setfs="CPLWK",
                          setemp="NO",
                          param=rawmods_EGc$coef,cov=rawmods_EGc$cov,
                          varl=rawmods_EGc$varl,basecontrol="HI")
ckidsY11emp_EGc <- hulkout(indat=rawmods_EGc$rawj,wgt="cg_iwgt_xw",
                          setbase="YES",setbasevar="cplwk",setbaseval=1,
                          setfs="CPLWK",
                          setemp="YES",
                          param=rawmods_EGc$coef,cov=rawmods_EGc$cov,
                          varl=rawmods_EGc$varl,basecontrol="HI")
ckids_emp_EGc <- mg_exprop(Y0=ckidsY0_EGc$all,
                          Y1=ckidsY1_EGc$all,
                          Y00=ckidsY00emp_EGc$all,
                          Y01=ckidsY01emp_EGc$all,
                          Y10=ckidsY10emp_EGc$all,
                          Y11=ckidsY11emp_EGc$all,
                          varMa="aemp")
find_ckids_emp_EGc <- mg_arrange(ckids_emp_EGc,ckids_emp_EGc)
decom_ckids_emp_EGc <- mg_find1med(find_ckids_emp_EGc)
decom_ckids_emp_EGc$RRtab
decom_ckids_emp_EGc$gdecom
#male only
ckids_emp_EGc_male <- mg_exprop(Y0=ckidsY0_EGc$male,
                               Y1=ckidsY1_EGc$male,
                               Y00=ckidsY00emp_EGc$male,
                               Y01=ckidsY01emp_EGc$male,
                               Y10=ckidsY10emp_EGc$male,
                               Y11=ckidsY11emp_EGc$male,
                               varMa="aemp")
find_ckids_emp_EGc_male <- mg_arrange(ckids_emp_EGc_male,ckids_emp_EGc_male)
decom_ckids_emp_EGc_male <- mg_find1med(find_ckids_emp_EGc_male)
decom_ckids_emp_EGc_male$RRtab
decom_ckids_emp_EGc_male$gdecom
#female only
ckids_emp_EGc_female <- mg_exprop(Y0=ckidsY0_EGc$female,
                                 Y1=ckidsY1_EGc$female,
                                 Y00=ckidsY00emp_EGc$female,
                                 Y01=ckidsY01emp_EGc$female,
                                 Y10=ckidsY10emp_EGc$female,
                                 Y11=ckidsY11emp_EGc$female,
                                 varMa="aemp")
find_ckids_emp_EGc_female <- mg_arrange(ckids_emp_EGc_female,ckids_emp_EGc_female)
decom_ckids_emp_EGc_female <- mg_find1med(find_ckids_emp_EGc_female)
decom_ckids_emp_EGc_female$RRtab
decom_ckids_emp_EGc_female$gdecom

#6.1.3 financial strain pathway
ckidsY00fin_jAc <- hulkout(indat=rawmods_jAc$rawj,wgt="ca_iwgt_xw",
                          setbase="YES",setbasevar="cplwk",setbaseval=1,
                          setfs="CPLNK",
                          setfin="NO",basecontrol="HI")
ckidsY01fin_jAc <- hulkout(indat=rawmods_jAc$rawj,wgt="ca_iwgt_xw",
                          setbase="YES",setbasevar="cplwk",setbaseval=1,
                          setfs="CPLNK",
                          setfin="YES",basecontrol="HI")
ckidsY10fin_jAc <- hulkout(indat=rawmods_jAc$rawj,wgt="ca_iwgt_xw",
                          setbase="YES",setbasevar="cplwk",setbaseval=1,
                          setfs="CPLWK",
                          setfin="NO",basecontrol="HI")
ckidsY11fin_jAc <- hulkout(indat=rawmods_jAc$rawj,wgt="ca_iwgt_xw",
                          setbase="YES",setbasevar="cplwk",setbaseval=1,
                          setfs="CPLWK",
                          setfin="YES",basecontrol="HI")
ckids_fin_jAc <- mg_exprop(Y0=ckidsY0_jAc$all,
                          Y1=ckidsY1_jAc$all,
                          Y00=ckidsY00fin_jAc$all,
                          Y01=ckidsY01fin_jAc$all,
                          Y10=ckidsY10fin_jAc$all,
                          Y11=ckidsY11fin_jAc$all,
                          varMa="fndiff")
find_ckids_fin_jAc <- mg_arrange(ckids_fin_jAc,ckids_fin_jAc)
decom_ckids_fin_jAc <- mg_find1med(find_ckids_fin_jAc)
decom_ckids_fin_jAc$RRtab
decom_ckids_fin_jAc$gdecom
#male only
ckids_fin_jAc_male <- mg_exprop(Y0=ckidsY0_jAc$male,
                               Y1=ckidsY1_jAc$male,
                               Y00=ckidsY00fin_jAc$male,
                               Y01=ckidsY01fin_jAc$male,
                               Y10=ckidsY10fin_jAc$male,
                               Y11=ckidsY11fin_jAc$male,
                               varMa="fndiff")
find_ckids_fin_jAc_male <- mg_arrange(ckids_fin_jAc_male,ckids_fin_jAc_male)
decom_ckids_fin_jAc_male <- mg_find1med(find_ckids_fin_jAc_male)
decom_ckids_fin_jAc_male$RRtab
decom_ckids_fin_jAc_male$gdecom
#female only
ckids_fin_jAc_female <- mg_exprop(Y0=ckidsY0_jAc$female,
                                 Y1=ckidsY1_jAc$female,
                                 Y00=ckidsY00fin_jAc$female,
                                 Y01=ckidsY01fin_jAc$female,
                                 Y10=ckidsY10fin_jAc$female,
                                 Y11=ckidsY11fin_jAc$female,
                                 varMa="fndiff")
find_ckids_fin_jAc_female <- mg_arrange(ckids_fin_jAc_female,ckids_fin_jAc_female)
decom_ckids_fin_jAc_female <- mg_find1med(find_ckids_fin_jAc_female)
decom_ckids_fin_jAc_female$RRtab
decom_ckids_fin_jAc_female$gdecom

ckidsY00fin_EGc <- hulkout(indat=rawmods_EGc$rawj,wgt="cg_iwgt_xw",
                          setbase="YES",setbasevar="cplwk",setbaseval=1,
                          setfs="CPLNK",
                          setfin="NO",
                          param=rawmods_EGc$coef,cov=rawmods_EGc$cov,
                          varl=rawmods_EGc$varl,basecontrol="HI")
ckidsY01fin_EGc <- hulkout(indat=rawmods_EGc$rawj,wgt="cg_iwgt_xw",
                          setbase="YES",setbasevar="cplwk",setbaseval=1,
                          setfs="CPLNK",
                          setfin="YES",
                          param=rawmods_EGc$coef,cov=rawmods_EGc$cov,
                          varl=rawmods_EGc$varl,basecontrol="HI")
ckidsY10fin_EGc <- hulkout(indat=rawmods_EGc$rawj,wgt="cg_iwgt_xw",
                          setbase="YES",setbasevar="cplwk",setbaseval=1,
                          setfs="CPLWK",
                          setfin="NO",
                          param=rawmods_EGc$coef,cov=rawmods_EGc$cov,
                          varl=rawmods_EGc$varl,basecontrol="HI")
ckidsY11fin_EGc <- hulkout(indat=rawmods_EGc$rawj,wgt="cg_iwgt_xw",
                          setbase="YES",setbasevar="cplwk",setbaseval=1,
                          setfs="CPLWK",
                          setfin="YES",
                          param=rawmods_EGc$coef,cov=rawmods_EGc$cov,
                          varl=rawmods_EGc$varl,basecontrol="HI")
ckids_fin_EGc <- mg_exprop(Y0=ckidsY0_EGc$all,
                          Y1=ckidsY1_EGc$all,
                          Y00=ckidsY00fin_EGc$all,
                          Y01=ckidsY01fin_EGc$all,
                          Y10=ckidsY10fin_EGc$all,
                          Y11=ckidsY11fin_EGc$all,
                          varMa="fndiff")
find_ckids_fin_EGc <- mg_arrange(ckids_fin_EGc,ckids_fin_EGc)
decom_ckids_fin_EGc <- mg_find1med(find_ckids_fin_EGc)
decom_ckids_fin_EGc$RRtab
decom_ckids_fin_EGc$gdecom
#male only
ckids_fin_EGc_male <- mg_exprop(Y0=ckidsY0_EGc$male,
                               Y1=ckidsY1_EGc$male,
                               Y00=ckidsY00fin_EGc$male,
                               Y01=ckidsY01fin_EGc$male,
                               Y10=ckidsY10fin_EGc$male,
                               Y11=ckidsY11fin_EGc$male,
                               varMa="fndiff")
find_ckids_fin_EGc_male <- mg_arrange(ckids_fin_EGc_male,ckids_fin_EGc_male)
decom_ckids_fin_EGc_male <- mg_find1med(find_ckids_fin_EGc_male)
decom_ckids_fin_EGc_male$RRtab
decom_ckids_fin_EGc_male$gdecom
#female only
ckids_fin_EGc_female <- mg_exprop(Y0=ckidsY0_EGc$female,
                                 Y1=ckidsY1_EGc$female,
                                 Y00=ckidsY00fin_EGc$female,
                                 Y01=ckidsY01fin_EGc$female,
                                 Y10=ckidsY10fin_EGc$female,
                                 Y11=ckidsY11fin_EGc$female,
                                 varMa="fndiff")
find_ckids_fin_EGc_female <- mg_arrange(ckids_fin_EGc_female,ckids_fin_EGc_female)
decom_ckids_fin_EGc_female <- mg_find1med(find_ckids_fin_EGc_female)
decom_ckids_fin_EGc_female$RRtab
decom_ckids_fin_EGc_female$gdecom

#6.1.4 childcare pathway
ckidsY00chc_jAc <- hulkout(indat=rawmods_jAc$rawj,wgt="ca_iwgt_xw",
                          setbase="YES",setbasevar="cplwk",setbaseval=1,
                          setfs="CPLNK",
                          setchc="NO",basecontrol="HI")
ckidsY01chc_jAc <- hulkout(indat=rawmods_jAc$rawj,wgt="ca_iwgt_xw",
                          setbase="YES",setbasevar="cplwk",setbaseval=1,
                          setfs="CPLNK",
                          setchc="YES",basecontrol="HI")
ckidsY10chc_jAc <- hulkout(indat=rawmods_jAc$rawj,wgt="ca_iwgt_xw",
                          setbase="YES",setbasevar="cplwk",setbaseval=1,
                          setfs="CPLWK",
                          setchc="NO",basecontrol="HI")
ckidsY11chc_jAc <- hulkout(indat=rawmods_jAc$rawj,wgt="ca_iwgt_xw",
                          setbase="YES",setbasevar="cplwk",setbaseval=1,
                          setfs="CPLWK",
                          setchc="YES",basecontrol="HI")
ckids_chc_jAc <- mg_exprop(Y0=ckidsY0_jAc$all,
                          Y1=ckidsY1_jAc$all,
                          Y00=ckidsY00chc_jAc$all,
                          Y01=ckidsY01chc_jAc$all,
                          Y10=ckidsY10chc_jAc$all,
                          Y11=ckidsY11chc_jAc$all,
                          varMa="chcare")
find_ckids_chc_jAc <- mg_arrange(ckids_chc_jAc,ckids_chc_jAc)
decom_ckids_chc_jAc <- mg_find1med(find_ckids_chc_jAc)
decom_ckids_chc_jAc$RRtab
decom_ckids_chc_jAc$gdecom
#male only
ckids_chc_jAc_male <- mg_exprop(Y0=ckidsY0_jAc$male,
                               Y1=ckidsY1_jAc$male,
                               Y00=ckidsY00chc_jAc$male,
                               Y01=ckidsY01chc_jAc$male,
                               Y10=ckidsY10chc_jAc$male,
                               Y11=ckidsY11chc_jAc$male,
                               varMa="chcare")
find_ckids_chc_jAc_male <- mg_arrange(ckids_chc_jAc_male,ckids_chc_jAc_male)
decom_ckids_chc_jAc_male <- mg_find1med(find_ckids_chc_jAc_male)
decom_ckids_chc_jAc_male$RRtab
decom_ckids_chc_jAc_male$gdecom
#female only
ckids_chc_jAc_female <- mg_exprop(Y0=ckidsY0_jAc$female,
                                 Y1=ckidsY1_jAc$female,
                                 Y00=ckidsY00chc_jAc$female,
                                 Y01=ckidsY01chc_jAc$female,
                                 Y10=ckidsY10chc_jAc$female,
                                 Y11=ckidsY11chc_jAc$female,
                                 varMa="chcare")
find_ckids_chc_jAc_female <- mg_arrange(ckids_chc_jAc_female,ckids_chc_jAc_female)
decom_ckids_chc_jAc_female <- mg_find1med(find_ckids_chc_jAc_female)
decom_ckids_chc_jAc_female$RRtab
decom_ckids_chc_jAc_female$gdecom

ckidsY00chc_EGc <- hulkout(indat=rawmods_EGc$rawj,wgt="cg_iwgt_xw",
                          setbase="YES",setbasevar="cplwk",setbaseval=1,
                          setfs="CPLNK",
                          setchc="NO",
                          param=rawmods_EGc$coef,cov=rawmods_EGc$cov,
                          varl=rawmods_EGc$varl,basecontrol="HI")
ckidsY01chc_EGc <- hulkout(indat=rawmods_EGc$rawj,wgt="cg_iwgt_xw",
                          setbase="YES",setbasevar="cplwk",setbaseval=1,
                          setfs="CPLNK",
                          setchc="YES",
                          param=rawmods_EGc$coef,cov=rawmods_EGc$cov,
                          varl=rawmods_EGc$varl,basecontrol="HI")
ckidsY10chc_EGc <- hulkout(indat=rawmods_EGc$rawj,wgt="cg_iwgt_xw",
                          setbase="YES",setbasevar="cplwk",setbaseval=1,
                          setfs="CPLWK",
                          setchc="NO",
                          param=rawmods_EGc$coef,cov=rawmods_EGc$cov,
                          varl=rawmods_EGc$varl,basecontrol="HI")
ckidsY11chc_EGc <- hulkout(indat=rawmods_EGc$rawj,wgt="cg_iwgt_xw",
                          setbase="YES",setbasevar="cplwk",setbaseval=1,
                          setfs="CPLWK",
                          setchc="YES",
                          param=rawmods_EGc$coef,cov=rawmods_EGc$cov,
                          varl=rawmods_EGc$varl,basecontrol="HI")
ckids_chc_EGc <- mg_exprop(Y0=ckidsY0_EGc$all,
                          Y1=ckidsY1_EGc$all,
                          Y00=ckidsY00chc_EGc$all,
                          Y01=ckidsY01chc_EGc$all,
                          Y10=ckidsY10chc_EGc$all,
                          Y11=ckidsY11chc_EGc$all,
                          varMa="chcare")
find_ckids_chc_EGc <- mg_arrange(ckids_chc_EGc,ckids_chc_EGc)
decom_ckids_chc_EGc <- mg_find1med(find_ckids_chc_EGc)
decom_ckids_chc_EGc$RRtab
decom_ckids_chc_EGc$gdecom
#male only
ckids_chc_EGc_male <- mg_exprop(Y0=ckidsY0_EGc$male,
                               Y1=ckidsY1_EGc$male,
                               Y00=ckidsY00chc_EGc$male,
                               Y01=ckidsY01chc_EGc$male,
                               Y10=ckidsY10chc_EGc$male,
                               Y11=ckidsY11chc_EGc$male,
                               varMa="chcare")
find_ckids_chc_EGc_male <- mg_arrange(ckids_chc_EGc_male,ckids_chc_EGc_male)
decom_ckids_chc_EGc_male <- mg_find1med(find_ckids_chc_EGc_male)
decom_ckids_chc_EGc_male$RRtab
decom_ckids_chc_EGc_male$gdecom
#female only
ckids_chc_EGc_female <- mg_exprop(Y0=ckidsY0_EGc$female,
                                 Y1=ckidsY1_EGc$female,
                                 Y00=ckidsY00chc_EGc$female,
                                 Y01=ckidsY01chc_EGc$female,
                                 Y10=ckidsY10chc_EGc$female,
                                 Y11=ckidsY11chc_EGc$female,
                                 varMa="chcare")
find_ckids_chc_EGc_female <- mg_arrange(ckids_chc_EGc_female,ckids_chc_EGc_female)
decom_ckids_chc_EGc_female <- mg_find1med(find_ckids_chc_EGc_female)
decom_ckids_chc_EGc_female$RRtab
decom_ckids_chc_EGc_female$gdecom

#6.1.5 caring pathway
ckidsY00hhc_jAc <- hulkout(indat=rawmods_jAc$rawj,wgt="ca_iwgt_xw",
                          setbase="YES",setbasevar="cplwk",setbaseval=1,
                          setfs="CPLNK",
                          sethhc="NO",basecontrol="HI")
ckidsY01hhc_jAc <- hulkout(indat=rawmods_jAc$rawj,wgt="ca_iwgt_xw",
                          setbase="YES",setbasevar="cplwk",setbaseval=1,
                          setfs="CPLNK",
                          sethhc="YES",basecontrol="HI")
ckidsY10hhc_jAc <- hulkout(indat=rawmods_jAc$rawj,wgt="ca_iwgt_xw",
                          setbase="YES",setbasevar="cplwk",setbaseval=1,
                          setfs="CPLWK",
                          sethhc="NO",basecontrol="HI")
ckidsY11hhc_jAc <- hulkout(indat=rawmods_jAc$rawj,wgt="ca_iwgt_xw",
                          setbase="YES",setbasevar="cplwk",setbaseval=1,
                          setfs="CPLWK",
                          sethhc="YES",basecontrol="HI")
ckids_hhc_jAc <- mg_exprop(Y0=ckidsY0_jAc$all,
                          Y1=ckidsY1_jAc$all,
                          Y00=ckidsY00hhc_jAc$all,
                          Y01=ckidsY01hhc_jAc$all,
                          Y10=ckidsY10hhc_jAc$all,
                          Y11=ckidsY11hhc_jAc$all,
                          varMa="hhcare")
find_ckids_hhc_jAc <- mg_arrange(ckids_hhc_jAc,ckids_hhc_jAc)
decom_ckids_hhc_jAc <- mg_find1med(find_ckids_hhc_jAc)
decom_ckids_hhc_jAc$RRtab
decom_ckids_hhc_jAc$gdecom
#male
ckids_hhc_jAc_male <- mg_exprop(Y0=ckidsY0_jAc$male,
                               Y1=ckidsY1_jAc$male,
                               Y00=ckidsY00hhc_jAc$male,
                               Y01=ckidsY01hhc_jAc$male,
                               Y10=ckidsY10hhc_jAc$male,
                               Y11=ckidsY11hhc_jAc$male,
                               varMa="hhcare")
find_ckids_hhc_jAc_male <- mg_arrange(ckids_hhc_jAc_male,ckids_hhc_jAc_male)
decom_ckids_hhc_jAc_male <- mg_find1med(find_ckids_hhc_jAc_male)
decom_ckids_hhc_jAc_male$RRtab
decom_ckids_hhc_jAc_male$gdecom
#female
ckids_hhc_jAc_female <- mg_exprop(Y0=ckidsY0_jAc$female,
                                 Y1=ckidsY1_jAc$female,
                                 Y00=ckidsY00hhc_jAc$female,
                                 Y01=ckidsY01hhc_jAc$female,
                                 Y10=ckidsY10hhc_jAc$female,
                                 Y11=ckidsY11hhc_jAc$female,
                                 varMa="hhcare")
find_ckids_hhc_jAc_female <- mg_arrange(ckids_hhc_jAc_female,ckids_hhc_jAc_female)
decom_ckids_hhc_jAc_female <- mg_find1med(find_ckids_hhc_jAc_female)
decom_ckids_hhc_jAc_female$RRtab
decom_ckids_hhc_jAc_female$gdecom

ckidsY00hhc_EGc <- hulkout(indat=rawmods_EGc$rawj,wgt="cg_iwgt_xw",
                          setbase="YES",setbasevar="cplwk",setbaseval=1,
                          setfs="CPLNK",
                          sethhc="NO",
                          param=rawmods_EGc$coef,cov=rawmods_EGc$cov,
                          varl=rawmods_EGc$varl,basecontrol="HI")
ckidsY01hhc_EGc <- hulkout(indat=rawmods_EGc$rawj,wgt="cg_iwgt_xw",
                          setbase="YES",setbasevar="cplwk",setbaseval=1,
                          setfs="CPLNK",
                          sethhc="YES",
                          param=rawmods_EGc$coef,cov=rawmods_EGc$cov,
                          varl=rawmods_EGc$varl,basecontrol="HI")
ckidsY10hhc_EGc <- hulkout(indat=rawmods_EGc$rawj,wgt="cg_iwgt_xw",
                          setbase="YES",setbasevar="cplwk",setbaseval=1,
                          setfs="CPLWK",
                          sethhc="NO",
                          param=rawmods_EGc$coef,cov=rawmods_EGc$cov,
                          varl=rawmods_EGc$varl,basecontrol="HI")
ckidsY11hhc_EGc <- hulkout(indat=rawmods_EGc$rawj,wgt="cg_iwgt_xw",
                          setbase="YES",setbasevar="cplwk",setbaseval=1,
                          setfs="CPLWK",
                          sethhc="YES",
                          param=rawmods_EGc$coef,cov=rawmods_EGc$cov,
                          varl=rawmods_EGc$varl,basecontrol="HI")
ckids_hhc_EGc <- mg_exprop(Y0=ckidsY0_EGc$all,
                          Y1=ckidsY1_EGc$all,
                          Y00=ckidsY00hhc_EGc$all,
                          Y01=ckidsY01hhc_EGc$all,
                          Y10=ckidsY10hhc_EGc$all,
                          Y11=ckidsY11hhc_EGc$all,
                          varMa="hhcare")
find_ckids_hhc_EGc <- mg_arrange(ckids_hhc_EGc,ckids_hhc_EGc)
decom_ckids_hhc_EGc <- mg_find1med(find_ckids_hhc_EGc)
decom_ckids_hhc_EGc$RRtab
decom_ckids_hhc_EGc$gdecom
#male only
ckids_hhc_EGc_male <- mg_exprop(Y0=ckidsY0_EGc$male,
                               Y1=ckidsY1_EGc$male,
                               Y00=ckidsY00hhc_EGc$male,
                               Y01=ckidsY01hhc_EGc$male,
                               Y10=ckidsY10hhc_EGc$male,
                               Y11=ckidsY11hhc_EGc$male,
                               varMa="hhcare")
find_ckids_hhc_EGc_male <- mg_arrange(ckids_hhc_EGc_male,ckids_hhc_EGc_male)
decom_ckids_hhc_EGc_male <- mg_find1med(find_ckids_hhc_EGc_male)
decom_ckids_hhc_EGc_male$RRtab
decom_ckids_hhc_EGc_male$gdecom
#female only
ckids_hhc_EGc_female <- mg_exprop(Y0=ckidsY0_EGc$female,
                                 Y1=ckidsY1_EGc$female,
                                 Y00=ckidsY00hhc_EGc$female,
                                 Y01=ckidsY01hhc_EGc$female,
                                 Y10=ckidsY10hhc_EGc$female,
                                 Y11=ckidsY11hhc_EGc$female,
                                 varMa="hhcare")
find_ckids_hhc_EGc_female <- mg_arrange(ckids_hhc_EGc_female,ckids_hhc_EGc_female)
decom_ckids_hhc_EGc_female <- mg_find1med(find_ckids_hhc_EGc_female)
decom_ckids_hhc_EGc_female$RRtab
decom_ckids_hhc_EGc_female$gdecom

#6.1.6 loneliness pathway
ckidsY00lon_jAc <- hulkout(indat=rawmods_jAc$rawj,wgt="ca_iwgt_xw",
                          setbase="YES",setbasevar="cplwk",setbaseval=1,
                          setfs="CPLNK",
                          setlon="NO",basecontrol="HI")
ckidsY01lon_jAc <- hulkout(indat=rawmods_jAc$rawj,wgt="ca_iwgt_xw",
                          setbase="YES",setbasevar="cplwk",setbaseval=1,
                          setfs="CPLNK",
                          setlon="YES",basecontrol="HI")
ckidsY10lon_jAc <- hulkout(indat=rawmods_jAc$rawj,wgt="ca_iwgt_xw",
                          setbase="YES",setbasevar="cplwk",setbaseval=1,
                          setfs="CPLWK",
                          setlon="NO",basecontrol="HI")
ckidsY11lon_jAc <- hulkout(indat=rawmods_jAc$rawj,wgt="ca_iwgt_xw",
                          setbase="YES",setbasevar="cplwk",setbaseval=1,
                          setfs="CPLWK",
                          setlon="YES",basecontrol="HI")
ckids_lon_jAc <- mg_exprop(Y0=ckidsY0_jAc$all,
                          Y1=ckidsY1_jAc$all,
                          Y00=ckidsY00lon_jAc$all,
                          Y01=ckidsY01lon_jAc$all,
                          Y10=ckidsY10lon_jAc$all,
                          Y11=ckidsY11lon_jAc$all,
                          varMa="lon_f")
find_ckids_lon_jAc <- mg_arrange(ckids_lon_jAc,ckids_lon_jAc)
decom_ckids_lon_jAc <- mg_find1med(find_ckids_lon_jAc)
decom_ckids_lon_jAc$RRtab
decom_ckids_lon_jAc$gdecom
#male only
ckids_lon_jAc_male <- mg_exprop(Y0=ckidsY0_jAc$male,
                               Y1=ckidsY1_jAc$male,
                               Y00=ckidsY00lon_jAc$male,
                               Y01=ckidsY01lon_jAc$male,
                               Y10=ckidsY10lon_jAc$male,
                               Y11=ckidsY11lon_jAc$male,
                               varMa="lon_f")
find_ckids_lon_jAc_male <- mg_arrange(ckids_lon_jAc_male,ckids_lon_jAc_male)
decom_ckids_lon_jAc_male <- mg_find1med(find_ckids_lon_jAc_male)
decom_ckids_lon_jAc_male$RRtab
decom_ckids_lon_jAc_male$gdecom
#female only
ckids_lon_jAc_female <- mg_exprop(Y0=ckidsY0_jAc$female,
                                 Y1=ckidsY1_jAc$female,
                                 Y00=ckidsY00lon_jAc$female,
                                 Y01=ckidsY01lon_jAc$female,
                                 Y10=ckidsY10lon_jAc$female,
                                 Y11=ckidsY11lon_jAc$female,
                                 varMa="lon_f")
find_ckids_lon_jAc_female <- mg_arrange(ckids_lon_jAc_female,ckids_lon_jAc_female)
decom_ckids_lon_jAc_female <- mg_find1med(find_ckids_lon_jAc_female)
decom_ckids_lon_jAc_female$RRtab
decom_ckids_lon_jAc_female$gdecom

ckidsY00lon_EGc <- hulkout(indat=rawmods_EGc$rawj,wgt="cg_iwgt_xw",
                          setbase="YES",setbasevar="cplwk",setbaseval=1,
                          setfs="CPLNK",
                          setlon="NO",
                          param=rawmods_EGc$coef,cov=rawmods_EGc$cov,
                          varl=rawmods_EGc$varl,basecontrol="HI")
ckidsY01lon_EGc <- hulkout(indat=rawmods_EGc$rawj,wgt="cg_iwgt_xw",
                          setbase="YES",setbasevar="cplwk",setbaseval=1,
                          setfs="CPLNK",
                          setlon="YES",
                          param=rawmods_EGc$coef,cov=rawmods_EGc$cov,
                          varl=rawmods_EGc$varl,basecontrol="HI")
ckidsY10lon_EGc <- hulkout(indat=rawmods_EGc$rawj,wgt="cg_iwgt_xw",
                          setbase="YES",setbasevar="cplwk",setbaseval=1,
                          setfs="CPLWK",
                          setlon="NO",
                          param=rawmods_EGc$coef,cov=rawmods_EGc$cov,
                          varl=rawmods_EGc$varl,basecontrol="HI")
ckidsY11lon_EGc <- hulkout(indat=rawmods_EGc$rawj,wgt="cg_iwgt_xw",
                          setbase="YES",setbasevar="cplwk",setbaseval=1,
                          setfs="CPLWK",
                          setlon="YES",
                          param=rawmods_EGc$coef,cov=rawmods_EGc$cov,
                          varl=rawmods_EGc$varl,basecontrol="HI")
ckids_lon_EGc <- mg_exprop(Y0=ckidsY0_EGc$all,
                          Y1=ckidsY1_EGc$all,
                          Y00=ckidsY00lon_EGc$all,
                          Y01=ckidsY01lon_EGc$all,
                          Y10=ckidsY10lon_EGc$all,
                          Y11=ckidsY11lon_EGc$all,
                          varMa="lon_f")
find_ckids_lon_EGc <- mg_arrange(ckids_lon_EGc,ckids_lon_EGc)
decom_ckids_lon_EGc <- mg_find1med(find_ckids_lon_EGc)
decom_ckids_lon_EGc$RRtab
decom_ckids_lon_EGc$gdecom
#male only
ckids_lon_EGc_male <- mg_exprop(Y0=ckidsY0_EGc$male,
                               Y1=ckidsY1_EGc$male,
                               Y00=ckidsY00lon_EGc$male,
                               Y01=ckidsY01lon_EGc$male,
                               Y10=ckidsY10lon_EGc$male,
                               Y11=ckidsY11lon_EGc$male,
                               varMa="lon_f")
find_ckids_lon_EGc_male <- mg_arrange(ckids_lon_EGc_male,ckids_lon_EGc_male)
decom_ckids_lon_EGc_male <- mg_find1med(find_ckids_lon_EGc_male)
decom_ckids_lon_EGc_male$RRtab
decom_ckids_lon_EGc_male$gdecom
#female only
ckids_lon_EGc_female <- mg_exprop(Y0=ckidsY0_EGc$female,
                                 Y1=ckidsY1_EGc$female,
                                 Y00=ckidsY00lon_EGc$female,
                                 Y01=ckidsY01lon_EGc$female,
                                 Y10=ckidsY10lon_EGc$female,
                                 Y11=ckidsY11lon_EGc$female,
                                 varMa="lon_f")
find_ckids_lon_EGc_female <- mg_arrange(ckids_lon_EGc_female,ckids_lon_EGc_female)
decom_ckids_lon_EGc_female <- mg_find1med(find_ckids_lon_EGc_female)
decom_ckids_lon_EGc_female$RRtab
decom_ckids_lon_EGc_female$gdecom

#6.1.7 gather results together
ckids_jAc <- mg_decom(chc=decom_ckids_chc_jAc,
                     hhc=decom_ckids_hhc_jAc,
                     emp=decom_ckids_emp_jAc,
                     fin=decom_ckids_fin_jAc,
                     lon=decom_ckids_lon_jAc,
                     exp_lab="Couple with children",ref_lab="Couple with no children")
ckids_jAc$pg
ggsave("ckids_jAc_Pall_180522.jpg",width=16,height=8,dpi=300,device="jpeg")
write_csv(ckids_jAc$pgdat,"ckids_jAc_pgdat_180522.csv")
ckids_jAc$rrg
ggsave("ckids_jAc_RRall_180522.jpg",width=16,height=8,dpi=300,device="jpeg")
write_csv(ckids_jAc$rrgdat,"ckids_jAc_rrgdat_180522.csv")
#male only
ckids_jAc_male <- mg_decom(chc=decom_ckids_chc_jAc_male,
                          hhc=decom_ckids_hhc_jAc_male,
                          emp=decom_ckids_emp_jAc_male,
                          fin=decom_ckids_fin_jAc_male,
                          lon=decom_ckids_lon_jAc_male,
                          exp_lab="Couple with children",ref_lab="Couple with no children")
ckids_jAc_male$pg
ggsave("ckids_jAc_male_Pall_180522.jpg",width=16,height=8,dpi=300,device="jpeg")
write_csv(ckids_jAc_male$pgdat,"ckids_jAc_male_pgdat_180522.csv")
ckids_jAc_male$rrg
ggsave("ckids_jAc_male_RRall_180522.jpg",width=16,height=8,dpi=300,device="jpeg")
write_csv(ckids_jAc_male$rrgdat,"ckids_jAc_male_rrgdat_180522.csv")
#female only
ckids_jAc_female <- mg_decom(chc=decom_ckids_chc_jAc_female,
                            hhc=decom_ckids_hhc_jAc_female,
                            emp=decom_ckids_emp_jAc_female,
                            fin=decom_ckids_fin_jAc_female,
                            lon=decom_ckids_lon_jAc_female,
                            exp_lab="Couple with children",ref_lab="Couple with no children")
ckids_jAc_female$pg
ggsave("ckids_jAc_female_Pall_180522.jpg",width=16,height=8,dpi=300,device="jpeg")
write_csv(ckids_jAc_female$pgdat,"ckids_jAc_female_pgdat_180522.csv")
ckids_jAc_female$rrg
ggsave("ckids_jAc_female_RRall_180522.jpg",width=16,height=8,dpi=300,device="jpeg")
write_csv(ckids_jAc_female$rrgdat,"ckids_jAc_female_rrgdat_180522.csv")

ckids_EGc <- mg_decom(chc=decom_ckids_chc_EGc,
                     hhc=decom_ckids_hhc_EGc,
                     emp=decom_ckids_emp_EGc,
                     fin=decom_ckids_fin_EGc,
                     lon=decom_ckids_lon_EGc,
                     exp_lab="Couple with children",ref_lab="Couple with no children")
ckids_EGc$pg
ggsave("ckids_EGc_Pall_180522.jpg",width=16,height=8,dpi=300,device="jpeg")
write_csv(ckids_EGc$pgdat,"ckids_EGc_pgdat_180522.csv")
ckids_EGc$rrg
ggsave("ckids_EGc_RRall_180522.jpg",width=16,height=8,dpi=300,device="jpeg")
write_csv(ckids_EGc$rrgdat,"ckids_EGc_rrgdat_180522.csv")
#male only
ckids_EGc_male <- mg_decom(chc=decom_ckids_chc_EGc_male,
                          hhc=decom_ckids_hhc_EGc_male,
                          emp=decom_ckids_emp_EGc_male,
                          fin=decom_ckids_fin_EGc_male,
                          lon=decom_ckids_lon_EGc_male,
                          exp_lab="Couple with children",ref_lab="Couple with no children")
ckids_EGc_male$pg
ggsave("ckids_EGc_male_Pall_180522.jpg",width=16,height=8,dpi=300,device="jpeg")
write_csv(ckids_EGc_male$pgdat,"ckids_EGc_male_pgdat_180522.csv")
ckids_EGc_male$rrg
ggsave("ckids_EGc_male_RRall_180522.jpg",width=16,height=8,dpi=300,device="jpeg")
write_csv(ckids_EGc_male$rrgdat,"ckids_EGc_male_rrgdat_180522.csv")
#female only
ckids_EGc_female <- mg_decom(chc=decom_ckids_chc_EGc_female,
                            hhc=decom_ckids_hhc_EGc_female,
                            emp=decom_ckids_emp_EGc_female,
                            fin=decom_ckids_fin_EGc_female,
                            lon=decom_ckids_lon_EGc_female,
                            exp_lab="Couple with children",ref_lab="Couple with no children")
ckids_EGc_female$pg
ggsave("ckids_EGc_female_Pall_180522.jpg",width=16,height=8,dpi=300,device="jpeg")
write_csv(ckids_EGc_female$pgdat,"ckids_EGc_female_pgdat_180522.csv")
ckids_EGc_female$rrg
ggsave("ckids_EGc_female_RRall_180522.jpg",width=16,height=8,dpi=300,device="jpeg")
write_csv(ckids_EGc_female$rrgdat,"ckids_EGc_female_rrgdat_180522.csv")

#6.2 exp: SNGNK vs ref: CPLNK
#6.2.1 main effect
#6.2.2 active employment pathway
#6.2.3 financial strain pathway
#6.2.4 childcare pathway
#6.2.5 caring pathway
#6.2.6 loneliness pathway
#6.2.7 gather results together

#6.2.1 main effect
nksngY0_jAc <- hulkout(indat=rawmods_jAc$rawj,wgt="ca_iwgt_xw",
                      setbase="YES",setbasevar="sngnk",setbaseval=1,
                      setfs="CPLNK",basecontrol="HI")
nksngY1_jAc <- hulkout(indat=rawmods_jAc$rawj,wgt="ca_iwgt_xw",
                      setbase="YES",setbasevar="sngnk",setbaseval=1,
                      setfs="SNGNK",basecontrol="HI")
nksngY0_EGc <- hulkout(indat=rawmods_EGc$rawj,wgt="cg_iwgt_xw",
                      setbase="YES",setbasevar="sngnk",setbaseval=1,
                      setfs="CPLNK",
                      param=rawmods_EGc$coef,cov=rawmods_EGc$cov,
                      varl=rawmods_EGc$varl,basecontrol="HI")
nksngY1_EGc <- hulkout(indat=rawmods_EGc$rawj,wgt="cg_iwgt_xw",
                      setbase="YES",setbasevar="sngnk",setbaseval=1,
                      setfs="SNGNK",
                      param=rawmods_EGc$coef,cov=rawmods_EGc$cov,
                      varl=rawmods_EGc$varl,basecontrol="HI")
#6.2.2 active employment pathway
nksngY00emp_jAc <- hulkout(indat=rawmods_jAc$rawj,wgt="ca_iwgt_xw",
                          setbase="YES",setbasevar="sngnk",setbaseval=1,
                          setfs="CPLNK",
                          setemp="NO",basecontrol="HI")
nksngY01emp_jAc <- hulkout(indat=rawmods_jAc$rawj,wgt="ca_iwgt_xw",
                          setbase="YES",setbasevar="sngnk",setbaseval=1,
                          setfs="CPLNK",
                          setemp="YES",basecontrol="HI")
nksngY10emp_jAc <- hulkout(indat=rawmods_jAc$rawj,wgt="ca_iwgt_xw",
                          setbase="YES",setbasevar="sngnk",setbaseval=1,
                          setfs="SNGNK",
                          setemp="NO",basecontrol="HI")
nksngY11emp_jAc <- hulkout(indat=rawmods_jAc$rawj,wgt="ca_iwgt_xw",
                          setbase="YES",setbasevar="sngnk",setbaseval=1,
                          setfs="SNGNK",
                          setemp="YES",basecontrol="HI")
nksng_emp_jAc <- mg_exprop(Y0=nksngY0_jAc$all,
                          Y1=nksngY1_jAc$all,
                          Y00=nksngY00emp_jAc$all,
                          Y01=nksngY01emp_jAc$all,
                          Y10=nksngY10emp_jAc$all,
                          Y11=nksngY11emp_jAc$all,
                          varMa="aemp")
find_nksng_emp_jAc <- mg_arrange(nksng_emp_jAc,nksng_emp_jAc)
decom_nksng_emp_jAc <- mg_find1med(find_nksng_emp_jAc)
decom_nksng_emp_jAc$RRtab
decom_nksng_emp_jAc$gdecom
#male only
nksng_emp_jAc_male <- mg_exprop(Y0=nksngY0_jAc$male,
                               Y1=nksngY1_jAc$male,
                               Y00=nksngY00emp_jAc$male,
                               Y01=nksngY01emp_jAc$male,
                               Y10=nksngY10emp_jAc$male,
                               Y11=nksngY11emp_jAc$male,
                               varMa="aemp")
find_nksng_emp_jAc_male <- mg_arrange(nksng_emp_jAc_male,nksng_emp_jAc_male)
decom_nksng_emp_jAc_male <- mg_find1med(find_nksng_emp_jAc_male)
decom_nksng_emp_jAc_male$RRtab
decom_nksng_emp_jAc_male$gdecom
#female only
nksng_emp_jAc_female <- mg_exprop(Y0=nksngY0_jAc$female,
                                 Y1=nksngY1_jAc$female,
                                 Y00=nksngY00emp_jAc$female,
                                 Y01=nksngY01emp_jAc$female,
                                 Y10=nksngY10emp_jAc$female,
                                 Y11=nksngY11emp_jAc$female,
                                 varMa="aemp")
find_nksng_emp_jAc_female <- mg_arrange(nksng_emp_jAc_female,nksng_emp_jAc_female)
decom_nksng_emp_jAc_female <- mg_find1med(find_nksng_emp_jAc_female)
decom_nksng_emp_jAc_female$RRtab
decom_nksng_emp_jAc_female$gdecom

nksngY00emp_EGc <- hulkout(indat=rawmods_EGc$rawj,wgt="cg_iwgt_xw",
                          setbase="YES",setbasevar="sngnk",setbaseval=1,
                          setfs="CPLNK",
                          setemp="NO",
                          param=rawmods_EGc$coef,cov=rawmods_EGc$cov,
                          varl=rawmods_EGc$varl,basecontrol="HI")
nksngY01emp_EGc <- hulkout(indat=rawmods_EGc$rawj,wgt="cg_iwgt_xw",
                          setbase="YES",setbasevar="sngnk",setbaseval=1,
                          setfs="CPLNK",
                          setemp="YES",
                          param=rawmods_EGc$coef,cov=rawmods_EGc$cov,
                          varl=rawmods_EGc$varl,basecontrol="HI")
nksngY10emp_EGc <- hulkout(indat=rawmods_EGc$rawj,wgt="cg_iwgt_xw",
                          setbase="YES",setbasevar="sngnk",setbaseval=1,
                          setfs="SNGNK",
                          setemp="NO",
                          param=rawmods_EGc$coef,cov=rawmods_EGc$cov,
                          varl=rawmods_EGc$varl,basecontrol="HI")
nksngY11emp_EGc <- hulkout(indat=rawmods_EGc$rawj,wgt="cg_iwgt_xw",
                          setbase="YES",setbasevar="sngnk",setbaseval=1,
                          setfs="SNGNK",
                          setemp="YES",
                          param=rawmods_EGc$coef,cov=rawmods_EGc$cov,
                          varl=rawmods_EGc$varl,basecontrol="HI")
nksng_emp_EGc <- mg_exprop(Y0=nksngY0_EGc$all,
                          Y1=nksngY1_EGc$all,
                          Y00=nksngY00emp_EGc$all,
                          Y01=nksngY01emp_EGc$all,
                          Y10=nksngY10emp_EGc$all,
                          Y11=nksngY11emp_EGc$all,
                          varMa="aemp")
find_nksng_emp_EGc <- mg_arrange(nksng_emp_EGc,nksng_emp_EGc)
decom_nksng_emp_EGc <- mg_find1med(find_nksng_emp_EGc)
decom_nksng_emp_EGc$RRtab
decom_nksng_emp_EGc$gdecom
#male only
nksng_emp_EGc_male <- mg_exprop(Y0=nksngY0_EGc$male,
                               Y1=nksngY1_EGc$male,
                               Y00=nksngY00emp_EGc$male,
                               Y01=nksngY01emp_EGc$male,
                               Y10=nksngY10emp_EGc$male,
                               Y11=nksngY11emp_EGc$male,
                               varMa="aemp")
find_nksng_emp_EGc_male <- mg_arrange(nksng_emp_EGc_male,nksng_emp_EGc_male)
decom_nksng_emp_EGc_male <- mg_find1med(find_nksng_emp_EGc_male)
decom_nksng_emp_EGc_male$RRtab
decom_nksng_emp_EGc_male$gdecom
#female only
nksng_emp_EGc_female <- mg_exprop(Y0=nksngY0_EGc$female,
                                 Y1=nksngY1_EGc$female,
                                 Y00=nksngY00emp_EGc$female,
                                 Y01=nksngY01emp_EGc$female,
                                 Y10=nksngY10emp_EGc$female,
                                 Y11=nksngY11emp_EGc$female,
                                 varMa="aemp")
find_nksng_emp_EGc_female <- mg_arrange(nksng_emp_EGc_female,nksng_emp_EGc_female)
decom_nksng_emp_EGc_female <- mg_find1med(find_nksng_emp_EGc_female)
decom_nksng_emp_EGc_female$RRtab
decom_nksng_emp_EGc_female$gdecom

#6.2.3 financial strain pathway
nksngY00fin_jAc <- hulkout(indat=rawmods_jAc$rawj,wgt="ca_iwgt_xw",
                          setbase="YES",setbasevar="sngnk",setbaseval=1,
                          setfs="CPLNK",
                          setfin="NO",basecontrol="HI")
nksngY01fin_jAc <- hulkout(indat=rawmods_jAc$rawj,wgt="ca_iwgt_xw",
                          setbase="YES",setbasevar="sngnk",setbaseval=1,
                          setfs="CPLNK",
                          setfin="YES",basecontrol="HI")
nksngY10fin_jAc <- hulkout(indat=rawmods_jAc$rawj,wgt="ca_iwgt_xw",
                          setbase="YES",setbasevar="sngnk",setbaseval=1,
                          setfs="SNGNK",
                          setfin="NO",basecontrol="HI")
nksngY11fin_jAc <- hulkout(indat=rawmods_jAc$rawj,wgt="ca_iwgt_xw",
                          setbase="YES",setbasevar="sngnk",setbaseval=1,
                          setfs="SNGNK",
                          setfin="YES",basecontrol="HI")
nksng_fin_jAc <- mg_exprop(Y0=nksngY0_jAc$all,
                          Y1=nksngY1_jAc$all,
                          Y00=nksngY00fin_jAc$all,
                          Y01=nksngY01fin_jAc$all,
                          Y10=nksngY10fin_jAc$all,
                          Y11=nksngY11fin_jAc$all,
                          varMa="fndiff")
find_nksng_fin_jAc <- mg_arrange(nksng_fin_jAc,nksng_fin_jAc)
decom_nksng_fin_jAc <- mg_find1med(find_nksng_fin_jAc)
decom_nksng_fin_jAc$RRtab
decom_nksng_fin_jAc$gdecom
#male only
nksng_fin_jAc_male <- mg_exprop(Y0=nksngY0_jAc$male,
                               Y1=nksngY1_jAc$male,
                               Y00=nksngY00fin_jAc$male,
                               Y01=nksngY01fin_jAc$male,
                               Y10=nksngY10fin_jAc$male,
                               Y11=nksngY11fin_jAc$male,
                               varMa="fndiff")
find_nksng_fin_jAc_male <- mg_arrange(nksng_fin_jAc_male,nksng_fin_jAc_male)
decom_nksng_fin_jAc_male <- mg_find1med(find_nksng_fin_jAc_male)
decom_nksng_fin_jAc_male$RRtab
decom_nksng_fin_jAc_male$gdecom
#female only
nksng_fin_jAc_female <- mg_exprop(Y0=nksngY0_jAc$female,
                                 Y1=nksngY1_jAc$female,
                                 Y00=nksngY00fin_jAc$female,
                                 Y01=nksngY01fin_jAc$female,
                                 Y10=nksngY10fin_jAc$female,
                                 Y11=nksngY11fin_jAc$female,
                                 varMa="fndiff")
find_nksng_fin_jAc_female <- mg_arrange(nksng_fin_jAc_female,nksng_fin_jAc_female)
decom_nksng_fin_jAc_female <- mg_find1med(find_nksng_fin_jAc_female)
decom_nksng_fin_jAc_female$RRtab
decom_nksng_fin_jAc_female$gdecom

nksngY00fin_EGc <- hulkout(indat=rawmods_EGc$rawj,wgt="cg_iwgt_xw",
                          setbase="YES",setbasevar="sngnk",setbaseval=1,
                          setfs="CPLNK",
                          setfin="NO",
                          param=rawmods_EGc$coef,cov=rawmods_EGc$cov,
                          varl=rawmods_EGc$varl,basecontrol="HI")
nksngY01fin_EGc <- hulkout(indat=rawmods_EGc$rawj,wgt="cg_iwgt_xw",
                          setbase="YES",setbasevar="sngnk",setbaseval=1,
                          setfs="CPLNK",
                          setfin="YES",
                          param=rawmods_EGc$coef,cov=rawmods_EGc$cov,
                          varl=rawmods_EGc$varl,basecontrol="HI")
nksngY10fin_EGc <- hulkout(indat=rawmods_EGc$rawj,wgt="cg_iwgt_xw",
                          setbase="YES",setbasevar="sngnk",setbaseval=1,
                          setfs="SNGNK",
                          setfin="NO",
                          param=rawmods_EGc$coef,cov=rawmods_EGc$cov,
                          varl=rawmods_EGc$varl,basecontrol="HI")
nksngY11fin_EGc <- hulkout(indat=rawmods_EGc$rawj,wgt="cg_iwgt_xw",
                          setbase="YES",setbasevar="sngnk",setbaseval=1,
                          setfs="SNGNK",
                          setfin="YES",
                          param=rawmods_EGc$coef,cov=rawmods_EGc$cov,
                          varl=rawmods_EGc$varl,basecontrol="HI")
nksng_fin_EGc <- mg_exprop(Y0=nksngY0_EGc$all,
                          Y1=nksngY1_EGc$all,
                          Y00=nksngY00fin_EGc$all,
                          Y01=nksngY01fin_EGc$all,
                          Y10=nksngY10fin_EGc$all,
                          Y11=nksngY11fin_EGc$all,
                          varMa="fndiff")
find_nksng_fin_EGc <- mg_arrange(nksng_fin_EGc,nksng_fin_EGc)
decom_nksng_fin_EGc <- mg_find1med(find_nksng_fin_EGc)
decom_nksng_fin_EGc$RRtab
decom_nksng_fin_EGc$gdecom
#male only
nksng_fin_EGc_male <- mg_exprop(Y0=nksngY0_EGc$male,
                               Y1=nksngY1_EGc$male,
                               Y00=nksngY00fin_EGc$male,
                               Y01=nksngY01fin_EGc$male,
                               Y10=nksngY10fin_EGc$male,
                               Y11=nksngY11fin_EGc$male,
                               varMa="fndiff")
find_nksng_fin_EGc_male <- mg_arrange(nksng_fin_EGc_male,nksng_fin_EGc_male)
decom_nksng_fin_EGc_male <- mg_find1med(find_nksng_fin_EGc_male)
decom_nksng_fin_EGc_male$RRtab
decom_nksng_fin_EGc_male$gdecom
#female only
nksng_fin_EGc_female <- mg_exprop(Y0=nksngY0_EGc$female,
                                 Y1=nksngY1_EGc$female,
                                 Y00=nksngY00fin_EGc$female,
                                 Y01=nksngY01fin_EGc$female,
                                 Y10=nksngY10fin_EGc$female,
                                 Y11=nksngY11fin_EGc$female,
                                 varMa="fndiff")
find_nksng_fin_EGc_female <- mg_arrange(nksng_fin_EGc_female,nksng_fin_EGc_female)
decom_nksng_fin_EGc_female <- mg_find1med(find_nksng_fin_EGc_female)
decom_nksng_fin_EGc_female$RRtab
decom_nksng_fin_EGc_female$gdecom

#6.2.4 childcare pathway
nksngY00chc_jAc <- hulkout(indat=rawmods_jAc$rawj,wgt="ca_iwgt_xw",
                          setbase="YES",setbasevar="sngnk",setbaseval=1,
                          setfs="CPLNK",
                          setchc="NO",basecontrol="HI")
nksngY01chc_jAc <- hulkout(indat=rawmods_jAc$rawj,wgt="ca_iwgt_xw",
                          setbase="YES",setbasevar="sngnk",setbaseval=1,
                          setfs="CPLNK",
                          setchc="YES",basecontrol="HI")
nksngY10chc_jAc <- hulkout(indat=rawmods_jAc$rawj,wgt="ca_iwgt_xw",
                          setbase="YES",setbasevar="sngnk",setbaseval=1,
                          setfs="SNGNK",
                          setchc="NO",basecontrol="HI")
nksngY11chc_jAc <- hulkout(indat=rawmods_jAc$rawj,wgt="ca_iwgt_xw",
                          setbase="YES",setbasevar="sngnk",setbaseval=1,
                          setfs="SNGNK",
                          setchc="YES",basecontrol="HI")
nksng_chc_jAc <- mg_exprop(Y0=nksngY0_jAc$all,
                          Y1=nksngY1_jAc$all,
                          Y00=nksngY00chc_jAc$all,
                          Y01=nksngY01chc_jAc$all,
                          Y10=nksngY10chc_jAc$all,
                          Y11=nksngY11chc_jAc$all,
                          varMa="chcare")
find_nksng_chc_jAc <- mg_arrange(nksng_chc_jAc,nksng_chc_jAc)
decom_nksng_chc_jAc <- mg_find1med(find_nksng_chc_jAc)
decom_nksng_chc_jAc$RRtab
decom_nksng_chc_jAc$gdecom
#male only
nksng_chc_jAc_male <- mg_exprop(Y0=nksngY0_jAc$male,
                               Y1=nksngY1_jAc$male,
                               Y00=nksngY00chc_jAc$male,
                               Y01=nksngY01chc_jAc$male,
                               Y10=nksngY10chc_jAc$male,
                               Y11=nksngY11chc_jAc$male,
                               varMa="chcare")
find_nksng_chc_jAc_male <- mg_arrange(nksng_chc_jAc_male,nksng_chc_jAc_male)
decom_nksng_chc_jAc_male <- mg_find1med(find_nksng_chc_jAc_male)
decom_nksng_chc_jAc_male$RRtab
decom_nksng_chc_jAc_male$gdecom
#female only
nksng_chc_jAc_female <- mg_exprop(Y0=nksngY0_jAc$female,
                                 Y1=nksngY1_jAc$female,
                                 Y00=nksngY00chc_jAc$female,
                                 Y01=nksngY01chc_jAc$female,
                                 Y10=nksngY10chc_jAc$female,
                                 Y11=nksngY11chc_jAc$female,
                                 varMa="chcare")
find_nksng_chc_jAc_female <- mg_arrange(nksng_chc_jAc_female,nksng_chc_jAc_female)
decom_nksng_chc_jAc_female <- mg_find1med(find_nksng_chc_jAc_female)
decom_nksng_chc_jAc_female$RRtab
decom_nksng_chc_jAc_female$gdecom

nksngY00chc_EGc <- hulkout(indat=rawmods_EGc$rawj,wgt="cg_iwgt_xw",
                          setbase="YES",setbasevar="sngnk",setbaseval=1,
                          setfs="CPLNK",
                          setchc="NO",
                          param=rawmods_EGc$coef,cov=rawmods_EGc$cov,
                          varl=rawmods_EGc$varl,basecontrol="HI")
nksngY01chc_EGc <- hulkout(indat=rawmods_EGc$rawj,wgt="cg_iwgt_xw",
                          setbase="YES",setbasevar="sngnk",setbaseval=1,
                          setfs="CPLNK",
                          setchc="YES",
                          param=rawmods_EGc$coef,cov=rawmods_EGc$cov,
                          varl=rawmods_EGc$varl,basecontrol="HI")
nksngY10chc_EGc <- hulkout(indat=rawmods_EGc$rawj,wgt="cg_iwgt_xw",
                          setbase="YES",setbasevar="sngnk",setbaseval=1,
                          setfs="SNGNK",
                          setchc="NO",
                          param=rawmods_EGc$coef,cov=rawmods_EGc$cov,
                          varl=rawmods_EGc$varl,basecontrol="HI")
nksngY11chc_EGc <- hulkout(indat=rawmods_EGc$rawj,wgt="cg_iwgt_xw",
                          setbase="YES",setbasevar="sngnk",setbaseval=1,
                          setfs="SNGNK",
                          setchc="YES",
                          param=rawmods_EGc$coef,cov=rawmods_EGc$cov,
                          varl=rawmods_EGc$varl,basecontrol="HI")
nksng_chc_EGc <- mg_exprop(Y0=nksngY0_EGc$all,
                          Y1=nksngY1_EGc$all,
                          Y00=nksngY00chc_EGc$all,
                          Y01=nksngY01chc_EGc$all,
                          Y10=nksngY10chc_EGc$all,
                          Y11=nksngY11chc_EGc$all,
                          varMa="chcare")
find_nksng_chc_EGc <- mg_arrange(nksng_chc_EGc,nksng_chc_EGc)
decom_nksng_chc_EGc <- mg_find1med(find_nksng_chc_EGc)
decom_nksng_chc_EGc$RRtab
decom_nksng_chc_EGc$gdecom
#male only
nksng_chc_EGc_male <- mg_exprop(Y0=nksngY0_EGc$male,
                               Y1=nksngY1_EGc$male,
                               Y00=nksngY00chc_EGc$male,
                               Y01=nksngY01chc_EGc$male,
                               Y10=nksngY10chc_EGc$male,
                               Y11=nksngY11chc_EGc$male,
                               varMa="chcare")
find_nksng_chc_EGc_male <- mg_arrange(nksng_chc_EGc_male,nksng_chc_EGc_male)
decom_nksng_chc_EGc_male <- mg_find1med(find_nksng_chc_EGc_male)
decom_nksng_chc_EGc_male$RRtab
decom_nksng_chc_EGc_male$gdecom
#female only
nksng_chc_EGc_female <- mg_exprop(Y0=nksngY0_EGc$female,
                                 Y1=nksngY1_EGc$female,
                                 Y00=nksngY00chc_EGc$female,
                                 Y01=nksngY01chc_EGc$female,
                                 Y10=nksngY10chc_EGc$female,
                                 Y11=nksngY11chc_EGc$female,
                                 varMa="chcare")
find_nksng_chc_EGc_female <- mg_arrange(nksng_chc_EGc_female,nksng_chc_EGc_female)
decom_nksng_chc_EGc_female <- mg_find1med(find_nksng_chc_EGc_female)
decom_nksng_chc_EGc_female$RRtab
decom_nksng_chc_EGc_female$gdecom

#6.2.5 caring pathway
nksngY00hhc_jAc <- hulkout(indat=rawmods_jAc$rawj,wgt="ca_iwgt_xw",
                          setbase="YES",setbasevar="sngnk",setbaseval=1,
                          setfs="CPLNK",
                          sethhc="NO",basecontrol="HI")
nksngY01hhc_jAc <- hulkout(indat=rawmods_jAc$rawj,wgt="ca_iwgt_xw",
                          setbase="YES",setbasevar="sngnk",setbaseval=1,
                          setfs="CPLNK",
                          sethhc="YES",basecontrol="HI")
nksngY10hhc_jAc <- hulkout(indat=rawmods_jAc$rawj,wgt="ca_iwgt_xw",
                          setbase="YES",setbasevar="sngnk",setbaseval=1,
                          setfs="SNGNK",
                          sethhc="NO",basecontrol="HI")
nksngY11hhc_jAc <- hulkout(indat=rawmods_jAc$rawj,wgt="ca_iwgt_xw",
                          setbase="YES",setbasevar="sngnk",setbaseval=1,
                          setfs="SNGNK",
                          sethhc="YES",basecontrol="HI")
nksng_hhc_jAc <- mg_exprop(Y0=nksngY0_jAc$all,
                          Y1=nksngY1_jAc$all,
                          Y00=nksngY00hhc_jAc$all,
                          Y01=nksngY01hhc_jAc$all,
                          Y10=nksngY10hhc_jAc$all,
                          Y11=nksngY11hhc_jAc$all,
                          varMa="hhcare")
find_nksng_hhc_jAc <- mg_arrange(nksng_hhc_jAc,nksng_hhc_jAc)
decom_nksng_hhc_jAc <- mg_find1med(find_nksng_hhc_jAc)
decom_nksng_hhc_jAc$RRtab
decom_nksng_hhc_jAc$gdecom
#male only
nksng_hhc_jAc_male <- mg_exprop(Y0=nksngY0_jAc$male,
                               Y1=nksngY1_jAc$male,
                               Y00=nksngY00hhc_jAc$male,
                               Y01=nksngY01hhc_jAc$male,
                               Y10=nksngY10hhc_jAc$male,
                               Y11=nksngY11hhc_jAc$male,
                               varMa="hhcare")
find_nksng_hhc_jAc_male <- mg_arrange(nksng_hhc_jAc_male,nksng_hhc_jAc_male)
decom_nksng_hhc_jAc_male <- mg_find1med(find_nksng_hhc_jAc_male)
decom_nksng_hhc_jAc_male$RRtab
decom_nksng_hhc_jAc_male$gdecom
#female only
nksng_hhc_jAc_female <- mg_exprop(Y0=nksngY0_jAc$female,
                                 Y1=nksngY1_jAc$female,
                                 Y00=nksngY00hhc_jAc$female,
                                 Y01=nksngY01hhc_jAc$female,
                                 Y10=nksngY10hhc_jAc$female,
                                 Y11=nksngY11hhc_jAc$female,
                                 varMa="hhcare")
find_nksng_hhc_jAc_female <- mg_arrange(nksng_hhc_jAc_female,nksng_hhc_jAc_female)
decom_nksng_hhc_jAc_female <- mg_find1med(find_nksng_hhc_jAc_female)
decom_nksng_hhc_jAc_female$RRtab
decom_nksng_hhc_jAc_female$gdecom

nksngY00hhc_EGc <- hulkout(indat=rawmods_EGc$rawj,wgt="cg_iwgt_xw",
                          setbase="YES",setbasevar="sngnk",setbaseval=1,
                          setfs="CPLNK",
                          sethhc="NO",
                          param=rawmods_EGc$coef,cov=rawmods_EGc$cov,
                          varl=rawmods_EGc$varl,basecontrol="HI")
nksngY01hhc_EGc <- hulkout(indat=rawmods_EGc$rawj,wgt="cg_iwgt_xw",
                          setbase="YES",setbasevar="sngnk",setbaseval=1,
                          setfs="CPLNK",
                          sethhc="YES",
                          param=rawmods_EGc$coef,cov=rawmods_EGc$cov,
                          varl=rawmods_EGc$varl,basecontrol="HI")
nksngY10hhc_EGc <- hulkout(indat=rawmods_EGc$rawj,wgt="cg_iwgt_xw",
                          setbase="YES",setbasevar="sngnk",setbaseval=1,
                          setfs="SNGNK",
                          sethhc="NO",
                          param=rawmods_EGc$coef,cov=rawmods_EGc$cov,
                          varl=rawmods_EGc$varl,basecontrol="HI")
nksngY11hhc_EGc <- hulkout(indat=rawmods_EGc$rawj,wgt="cg_iwgt_xw",
                          setbase="YES",setbasevar="sngnk",setbaseval=1,
                          setfs="SNGNK",
                          sethhc="YES",
                          param=rawmods_EGc$coef,cov=rawmods_EGc$cov,
                          varl=rawmods_EGc$varl,basecontrol="HI")
nksng_hhc_EGc <- mg_exprop(Y0=nksngY0_EGc$all,
                          Y1=nksngY1_EGc$all,
                          Y00=nksngY00hhc_EGc$all,
                          Y01=nksngY01hhc_EGc$all,
                          Y10=nksngY10hhc_EGc$all,
                          Y11=nksngY11hhc_EGc$all,
                          varMa="hhcare")
find_nksng_hhc_EGc <- mg_arrange(nksng_hhc_EGc,nksng_hhc_EGc)
decom_nksng_hhc_EGc <- mg_find1med(find_nksng_hhc_EGc)
decom_nksng_hhc_EGc$RRtab
decom_nksng_hhc_EGc$gdecom
#male only
nksng_hhc_EGc_male <- mg_exprop(Y0=nksngY0_EGc$male,
                               Y1=nksngY1_EGc$male,
                               Y00=nksngY00hhc_EGc$male,
                               Y01=nksngY01hhc_EGc$male,
                               Y10=nksngY10hhc_EGc$male,
                               Y11=nksngY11hhc_EGc$male,
                               varMa="hhcare")
find_nksng_hhc_EGc_male <- mg_arrange(nksng_hhc_EGc_male,nksng_hhc_EGc_male)
decom_nksng_hhc_EGc_male <- mg_find1med(find_nksng_hhc_EGc_male)
decom_nksng_hhc_EGc_male$RRtab
decom_nksng_hhc_EGc_male$gdecom
#female only
nksng_hhc_EGc_female <- mg_exprop(Y0=nksngY0_EGc$female,
                                 Y1=nksngY1_EGc$female,
                                 Y00=nksngY00hhc_EGc$female,
                                 Y01=nksngY01hhc_EGc$female,
                                 Y10=nksngY10hhc_EGc$female,
                                 Y11=nksngY11hhc_EGc$female,
                                 varMa="hhcare")
find_nksng_hhc_EGc_female <- mg_arrange(nksng_hhc_EGc_female,nksng_hhc_EGc_female)
decom_nksng_hhc_EGc_female <- mg_find1med(find_nksng_hhc_EGc_female)
decom_nksng_hhc_EGc_female$RRtab
decom_nksng_hhc_EGc_female$gdecom

#6.2.6 loneliness pathway
nksngY00lon_jAc <- hulkout(indat=rawmods_jAc$rawj,wgt="ca_iwgt_xw",
                          setbase="YES",setbasevar="sngnk",setbaseval=1,
                          setfs="CPLNK",
                          setlon="NO",basecontrol="HI")
nksngY01lon_jAc <- hulkout(indat=rawmods_jAc$rawj,wgt="ca_iwgt_xw",
                          setbase="YES",setbasevar="sngnk",setbaseval=1,
                          setfs="CPLNK",
                          setlon="YES",basecontrol="HI")
nksngY10lon_jAc <- hulkout(indat=rawmods_jAc$rawj,wgt="ca_iwgt_xw",
                          setbase="YES",setbasevar="sngnk",setbaseval=1,
                          setfs="SNGNK",
                          setlon="NO",basecontrol="HI")
nksngY11lon_jAc <- hulkout(indat=rawmods_jAc$rawj,wgt="ca_iwgt_xw",
                          setbase="YES",setbasevar="sngnk",setbaseval=1,
                          setfs="SNGNK",
                          setlon="YES",basecontrol="HI")
nksng_lon_jAc <- mg_exprop(Y0=nksngY0_jAc$all,
                          Y1=nksngY1_jAc$all,
                          Y00=nksngY00lon_jAc$all,
                          Y01=nksngY01lon_jAc$all,
                          Y10=nksngY10lon_jAc$all,
                          Y11=nksngY11lon_jAc$all,
                          varMa="lon_f")
find_nksng_lon_jAc <- mg_arrange(nksng_lon_jAc,nksng_lon_jAc)
decom_nksng_lon_jAc <- mg_find1med(find_nksng_lon_jAc)
decom_nksng_lon_jAc$RRtab
decom_nksng_lon_jAc$gdecom
#male only
nksng_lon_jAc_male <- mg_exprop(Y0=nksngY0_jAc$male,
                               Y1=nksngY1_jAc$male,
                               Y00=nksngY00lon_jAc$male,
                               Y01=nksngY01lon_jAc$male,
                               Y10=nksngY10lon_jAc$male,
                               Y11=nksngY11lon_jAc$male,
                               varMa="lon_f")
find_nksng_lon_jAc_male <- mg_arrange(nksng_lon_jAc_male,nksng_lon_jAc_male)
decom_nksng_lon_jAc_male <- mg_find1med(find_nksng_lon_jAc_male)
decom_nksng_lon_jAc_male$RRtab
decom_nksng_lon_jAc_male$gdecom
#female only
nksng_lon_jAc_female <- mg_exprop(Y0=nksngY0_jAc$female,
                                 Y1=nksngY1_jAc$female,
                                 Y00=nksngY00lon_jAc$female,
                                 Y01=nksngY01lon_jAc$female,
                                 Y10=nksngY10lon_jAc$female,
                                 Y11=nksngY11lon_jAc$female,
                                 varMa="lon_f")
find_nksng_lon_jAc_female <- mg_arrange(nksng_lon_jAc_female,nksng_lon_jAc_female)
decom_nksng_lon_jAc_female <- mg_find1med(find_nksng_lon_jAc_female)
decom_nksng_lon_jAc_female$RRtab
decom_nksng_lon_jAc_female$gdecom

nksngY00lon_EGc <- hulkout(indat=rawmods_EGc$rawj,wgt="cg_iwgt_xw",
                          setbase="YES",setbasevar="sngnk",setbaseval=1,
                          setfs="CPLNK",
                          setlon="NO",
                          param=rawmods_EGc$coef,cov=rawmods_EGc$cov,
                          varl=rawmods_EGc$varl,basecontrol="HI")
nksngY01lon_EGc <- hulkout(indat=rawmods_EGc$rawj,wgt="cg_iwgt_xw",
                          setbase="YES",setbasevar="sngnk",setbaseval=1,
                          setfs="CPLNK",
                          setlon="YES",
                          param=rawmods_EGc$coef,cov=rawmods_EGc$cov,
                          varl=rawmods_EGc$varl,basecontrol="HI")
nksngY10lon_EGc <- hulkout(indat=rawmods_EGc$rawj,wgt="cg_iwgt_xw",
                          setbase="YES",setbasevar="sngnk",setbaseval=1,
                          setfs="SNGNK",
                          setlon="NO",
                          param=rawmods_EGc$coef,cov=rawmods_EGc$cov,
                          varl=rawmods_EGc$varl,basecontrol="HI")
nksngY11lon_EGc <- hulkout(indat=rawmods_EGc$rawj,wgt="cg_iwgt_xw",
                          setbase="YES",setbasevar="sngnk",setbaseval=1,
                          setfs="SNGNK",
                          setlon="YES",
                          param=rawmods_EGc$coef,cov=rawmods_EGc$cov,
                          varl=rawmods_EGc$varl,basecontrol="HI")
nksng_lon_EGc <- mg_exprop(Y0=nksngY0_EGc$all,
                          Y1=nksngY1_EGc$all,
                          Y00=nksngY00lon_EGc$all,
                          Y01=nksngY01lon_EGc$all,
                          Y10=nksngY10lon_EGc$all,
                          Y11=nksngY11lon_EGc$all,
                          varMa="lon_f")
find_nksng_lon_EGc <- mg_arrange(nksng_lon_EGc,nksng_lon_EGc)
decom_nksng_lon_EGc <- mg_find1med(find_nksng_lon_EGc)
decom_nksng_lon_EGc$RRtab
decom_nksng_lon_EGc$gdecom
#male only
nksng_lon_EGc_male <- mg_exprop(Y0=nksngY0_EGc$male,
                               Y1=nksngY1_EGc$male,
                               Y00=nksngY00lon_EGc$male,
                               Y01=nksngY01lon_EGc$male,
                               Y10=nksngY10lon_EGc$male,
                               Y11=nksngY11lon_EGc$male,
                               varMa="lon_f")
find_nksng_lon_EGc_male <- mg_arrange(nksng_lon_EGc_male,nksng_lon_EGc_male)
decom_nksng_lon_EGc_male <- mg_find1med(find_nksng_lon_EGc_male)
decom_nksng_lon_EGc_male$RRtab
decom_nksng_lon_EGc_male$gdecom
#female only
nksng_lon_EGc_female <- mg_exprop(Y0=nksngY0_EGc$female,
                                 Y1=nksngY1_EGc$female,
                                 Y00=nksngY00lon_EGc$female,
                                 Y01=nksngY01lon_EGc$female,
                                 Y10=nksngY10lon_EGc$female,
                                 Y11=nksngY11lon_EGc$female,
                                 varMa="lon_f")
find_nksng_lon_EGc_female <- mg_arrange(nksng_lon_EGc_female,nksng_lon_EGc_female)
decom_nksng_lon_EGc_female <- mg_find1med(find_nksng_lon_EGc_female)
decom_nksng_lon_EGc_female$RRtab
decom_nksng_lon_EGc_female$gdecom

#6.2.7 gather together
nksng_jAc <- mg_decom(chc=decom_nksng_chc_jAc,
                     hhc=decom_nksng_hhc_jAc,
                     emp=decom_nksng_emp_jAc,
                     fin=decom_nksng_fin_jAc,
                     lon=decom_nksng_lon_jAc,
                     exp_lab="Single with no children",ref_lab="Couple with no children")
nksng_jAc$pg
ggsave("nksng_jAc_Pall_240522.jpg",width=16,height=8,dpi=300,device="jpeg")
write_csv(nksng_jAc$pgdat,"nksng_jAc_pgdat_240522.csv")
nksng_jAc$rrg
ggsave("nksng_jAc_RRall_240522.jpg",width=16,height=8,dpi=300,device="jpeg")
write_csv(nksng_jAc$rrgdat,"nksng_jAc_rrgdat_240522.csv")
#male only
nksng_jAc_male <- mg_decom(chc=decom_nksng_chc_jAc_male,
                          hhc=decom_nksng_hhc_jAc_male,
                          emp=decom_nksng_emp_jAc_male,
                          fin=decom_nksng_fin_jAc_male,
                          lon=decom_nksng_lon_jAc_male,
                          exp_lab="Single with no children",ref_lab="Couple with no children")
nksng_jAc_male$pg
ggsave("nksng_jAc_male_Pall_240522.jpg",width=16,height=8,dpi=300,device="jpeg")
write_csv(nksng_jAc_male$pgdat,"nksng_jAc_male_pgdat_240522.csv")
nksng_jAc_male$rrg
ggsave("nksng_jAc_male_RRall_240522.jpg",width=16,height=8,dpi=300,device="jpeg")
write_csv(nksng_jAc_male$rrgdat,"nksng_jAc_male_rrgdat_240522.csv")
#female only
nksng_jAc_female <- mg_decom(chc=decom_nksng_chc_jAc_female,
                            hhc=decom_nksng_hhc_jAc_female,
                            emp=decom_nksng_emp_jAc_female,
                            fin=decom_nksng_fin_jAc_female,
                            lon=decom_nksng_lon_jAc_female,
                            exp_lab="Single with no children",ref_lab="Couple with no children")
nksng_jAc_female$pg
ggsave("nksng_jAc_female_Pall_240522.jpg",width=16,height=8,dpi=300,device="jpeg")
write_csv(nksng_jAc_female$pgdat,"nksng_jAc_female_pgdat_240522.csv")
nksng_jAc_female$rrg
ggsave("nksng_jAc_female_RRall_240522.jpg",width=16,height=8,dpi=300,device="jpeg")
write_csv(nksng_jAc_female$rrgdat,"nksng_jAc_female_rrgdat_240522.csv")

nksng_EGc <- mg_decom(chc=decom_nksng_chc_EGc,
                     hhc=decom_nksng_hhc_EGc,
                     emp=decom_nksng_emp_EGc,
                     fin=decom_nksng_fin_EGc,
                     lon=decom_nksng_lon_EGc,
                     exp_lab="Single with no children",ref_lab="Couple with no children")
nksng_EGc$pg
ggsave("nksng_EGc_Pall_240522.jpg",width=16,height=8,dpi=300,device="jpeg")
write_csv(nksng_EGc$pgdat,"nksng_EGc_pgdat_240522.csv")
nksng_EGc$rrg
ggsave("nksng_EGc_RRall_240522.jpg",width=16,height=8,dpi=300,device="jpeg")
write_csv(nksng_EGc$rrgdat,"nksng_EGc_rrgdat_240522.csv")
#male only
nksng_EGc_male <- mg_decom(chc=decom_nksng_chc_EGc_male,
                          hhc=decom_nksng_hhc_EGc_male,
                          emp=decom_nksng_emp_EGc_male,
                          fin=decom_nksng_fin_EGc_male,
                          lon=decom_nksng_lon_EGc_male,
                          exp_lab="Single with no children",ref_lab="Couple with no children")
nksng_EGc_male$pg
ggsave("nksng_EGc_male_Pall_240522.jpg",width=16,height=8,dpi=300,device="jpeg")
write_csv(nksng_EGc_male$pgdat,"nksng_EGc_male_pgdat_240522.csv")
nksng_EGc_male$rrg
ggsave("nksng_EGc_male_RRall_240522.jpg",width=16,height=8,dpi=300,device="jpeg")
write_csv(nksng_EGc_male$rrgdat,"nksng_EGc_male_rrgdat_240522.csv")
#female only
nksng_EGc_female <- mg_decom(chc=decom_nksng_chc_EGc_female,
                            hhc=decom_nksng_hhc_EGc_female,
                            emp=decom_nksng_emp_EGc_female,
                            fin=decom_nksng_fin_EGc_female,
                            lon=decom_nksng_lon_EGc_female,
                            exp_lab="Single with no children",ref_lab="Couple with no children")
nksng_EGc_female$pg
ggsave("nksng_EGc_female_Pall_240522.jpg",width=16,height=8,dpi=300,device="jpeg")
write_csv(nksng_EGc_female$pgdat,"nksng_EGc_female_pgdat_240522.csv")
nksng_EGc_female$rrg
ggsave("nksng_EGc_female_RRall_240522.jpg",width=16,height=8,dpi=300,device="jpeg")
write_csv(nksng_EGc_female$rrgdat,"nksng_EGc_female_rrgdat_240522.csv")

#6.3 exp: SNGWK vs ref: CPLWK
#6.3.1 main effect
#6.3.2 active employment pathway
#6.3.3 financial strain pathway
#6.3.4 childcare pathway
#6.3.5 caring pathway
#6.3.6 loneliness pathway
#6.3.7 gather results together

#6.3.1 main effect
wksngY0_jAc <- hulkout(indat=rawmods_jAc$rawj,wgt="ca_iwgt_xw",
                      setbase="YES",setbasevar="sngwk",setbaseval=1,
                      setfs="CPLWK",basecontrol="HI")
wksngY1_jAc <- hulkout(indat=rawmods_jAc$rawj,wgt="ca_iwgt_xw",
                      setbase="YES",setbasevar="sngwk",setbaseval=1,
                      setfs="SNGWK",basecontrol="HI")
wksngY0_EGc <- hulkout(indat=rawmods_EGc$rawj,wgt="cg_iwgt_xw",
                      setbase="YES",setbasevar="sngwk",setbaseval=1,
                      setfs="CPLWK",
                      param=rawmods_EGc$coef,cov=rawmods_EGc$cov,
                      varl=rawmods_EGc$varl,basecontrol="HI")
wksngY1_EGc <- hulkout(indat=rawmods_EGc$rawj,wgt="cg_iwgt_xw",
                      setbase="YES",setbasevar="sngwk",setbaseval=1,
                      setfs="SNGWK",
                      param=rawmods_EGc$coef,cov=rawmods_EGc$cov,
                      varl=rawmods_EGc$varl,basecontrol="HI")
#6.3.2 active employment pathway
wksngY00emp_jAc <- hulkout(indat=rawmods_jAc$rawj,wgt="ca_iwgt_xw",
                          setbase="YES",setbasevar="sngwk",setbaseval=1,
                          setfs="CPLWK",
                          setemp="NO",basecontrol="HI")
wksngY01emp_jAc <- hulkout(indat=rawmods_jAc$rawj,wgt="ca_iwgt_xw",
                          setbase="YES",setbasevar="sngwk",setbaseval=1,
                          setfs="CPLWK",
                          setemp="YES",basecontrol="HI")
wksngY10emp_jAc <- hulkout(indat=rawmods_jAc$rawj,wgt="ca_iwgt_xw",
                          setbase="YES",setbasevar="sngwk",setbaseval=1,
                          setfs="SNGWK",
                          setemp="NO",basecontrol="HI")
wksngY11emp_jAc <- hulkout(indat=rawmods_jAc$rawj,wgt="ca_iwgt_xw",
                          setbase="YES",setbasevar="sngwk",setbaseval=1,
                          setfs="SNGWK",
                          setemp="YES",basecontrol="HI")
wksng_emp_jAc <- mg_exprop(Y0=wksngY0_jAc$all,
                          Y1=wksngY1_jAc$all,
                          Y00=wksngY00emp_jAc$all,
                          Y01=wksngY01emp_jAc$all,
                          Y10=wksngY10emp_jAc$all,
                          Y11=wksngY11emp_jAc$all,
                          varMa="aemp")
find_wksng_emp_jAc <- mg_arrange(wksng_emp_jAc,wksng_emp_jAc)
decom_wksng_emp_jAc <- mg_find1med(find_wksng_emp_jAc)
decom_wksng_emp_jAc$RRtab
decom_wksng_emp_jAc$gdecom

wksngY00emp_EGc <- hulkout(indat=rawmods_EGc$rawj,wgt="cg_iwgt_xw",
                          setbase="YES",setbasevar="sngwk",setbaseval=1,
                          setfs="CPLWK",
                          setemp="NO",
                          param=rawmods_EGc$coef,cov=rawmods_EGc$cov,
                          varl=rawmods_EGc$varl,basecontrol="HI")
wksngY01emp_EGc <- hulkout(indat=rawmods_EGc$rawj,wgt="cg_iwgt_xw",
                          setbase="YES",setbasevar="sngwk",setbaseval=1,
                          setfs="CPLWK",
                          setemp="YES",
                          param=rawmods_EGc$coef,cov=rawmods_EGc$cov,
                          varl=rawmods_EGc$varl,basecontrol="HI")
wksngY10emp_EGc <- hulkout(indat=rawmods_EGc$rawj,wgt="cg_iwgt_xw",
                          setbase="YES",setbasevar="sngwk",setbaseval=1,
                          setfs="SNGWK",
                          setemp="NO",
                          param=rawmods_EGc$coef,cov=rawmods_EGc$cov,
                          varl=rawmods_EGc$varl,basecontrol="HI")
wksngY11emp_EGc <- hulkout(indat=rawmods_EGc$rawj,wgt="cg_iwgt_xw",
                          setbase="YES",setbasevar="sngwk",setbaseval=1,
                          setfs="SNGWK",
                          setemp="YES",
                          param=rawmods_EGc$coef,cov=rawmods_EGc$cov,
                          varl=rawmods_EGc$varl,basecontrol="HI")
wksng_emp_EGc <- mg_exprop(Y0=wksngY0_EGc$all,
                          Y1=wksngY1_EGc$all,
                          Y00=wksngY00emp_EGc$all,
                          Y01=wksngY01emp_EGc$all,
                          Y10=wksngY10emp_EGc$all,
                          Y11=wksngY11emp_EGc$all,
                          varMa="aemp")
find_wksng_emp_EGc <- mg_arrange(wksng_emp_EGc,wksng_emp_EGc)
decom_wksng_emp_EGc <- mg_find1med(find_wksng_emp_EGc)
decom_wksng_emp_EGc$RRtab
decom_wksng_emp_EGc$gdecom

#6.3.3 financial strain pathway
wksngY00fin_jAc <- hulkout(indat=rawmods_jAc$rawj,wgt="ca_iwgt_xw",
                          setbase="YES",setbasevar="sngwk",setbaseval=1,
                          setfs="CPLWK",
                          setfin="NO",basecontrol="HI")
wksngY01fin_jAc <- hulkout(indat=rawmods_jAc$rawj,wgt="ca_iwgt_xw",
                          setbase="YES",setbasevar="sngwk",setbaseval=1,
                          setfs="CPLWK",
                          setfin="YES",basecontrol="HI")
wksngY10fin_jAc <- hulkout(indat=rawmods_jAc$rawj,wgt="ca_iwgt_xw",
                          setbase="YES",setbasevar="sngwk",setbaseval=1,
                          setfs="SNGWK",
                          setfin="NO",basecontrol="HI")
wksngY11fin_jAc <- hulkout(indat=rawmods_jAc$rawj,wgt="ca_iwgt_xw",
                          setbase="YES",setbasevar="sngwk",setbaseval=1,
                          setfs="SNGWK",
                          setfin="YES",basecontrol="HI")
wksng_fin_jAc <- mg_exprop(Y0=wksngY0_jAc$all,
                          Y1=wksngY1_jAc$all,
                          Y00=wksngY00fin_jAc$all,
                          Y01=wksngY01fin_jAc$all,
                          Y10=wksngY10fin_jAc$all,
                          Y11=wksngY11fin_jAc$all,
                          varMa="fndiff")
find_wksng_fin_jAc <- mg_arrange(wksng_fin_jAc,wksng_fin_jAc)
decom_wksng_fin_jAc <- mg_find1med(find_wksng_fin_jAc)
decom_wksng_fin_jAc$RRtab
decom_wksng_fin_jAc$gdecom

wksngY00fin_EGc <- hulkout(indat=rawmods_EGc$rawj,wgt="cg_iwgt_xw",
                          setbase="YES",setbasevar="sngwk",setbaseval=1,
                          setfs="CPLWK",
                          setfin="NO",
                          param=rawmods_EGc$coef,cov=rawmods_EGc$cov,
                          varl=rawmods_EGc$varl,basecontrol="HI")
wksngY01fin_EGc <- hulkout(indat=rawmods_EGc$rawj,wgt="cg_iwgt_xw",
                          setbase="YES",setbasevar="sngwk",setbaseval=1,
                          setfs="CPLWK",
                          setfin="YES",
                          param=rawmods_EGc$coef,cov=rawmods_EGc$cov,
                          varl=rawmods_EGc$varl,basecontrol="HI")
wksngY10fin_EGc <- hulkout(indat=rawmods_EGc$rawj,wgt="cg_iwgt_xw",
                          setbase="YES",setbasevar="sngwk",setbaseval=1,
                          setfs="SNGWK",
                          setfin="NO",
                          param=rawmods_EGc$coef,cov=rawmods_EGc$cov,
                          varl=rawmods_EGc$varl,basecontrol="HI")
wksngY11fin_EGc <- hulkout(indat=rawmods_EGc$rawj,wgt="cg_iwgt_xw",
                          setbase="YES",setbasevar="sngwk",setbaseval=1,
                          setfs="SNGWK",
                          setfin="YES",
                          param=rawmods_EGc$coef,cov=rawmods_EGc$cov,
                          varl=rawmods_EGc$varl,basecontrol="HI")
wksng_fin_EGc <- mg_exprop(Y0=wksngY0_EGc$all,
                          Y1=wksngY1_EGc$all,
                          Y00=wksngY00fin_EGc$all,
                          Y01=wksngY01fin_EGc$all,
                          Y10=wksngY10fin_EGc$all,
                          Y11=wksngY11fin_EGc$all,
                          varMa="fndiff")
find_wksng_fin_EGc <- mg_arrange(wksng_fin_EGc,wksng_fin_EGc)
decom_wksng_fin_EGc <- mg_find1med(find_wksng_fin_EGc)
decom_wksng_fin_EGc$RRtab
decom_wksng_fin_EGc$gdecom

#6.3.4 childcare pathway
wksngY00chc_jAc <- hulkout(indat=rawmods_jAc$rawj,wgt="ca_iwgt_xw",
                          setbase="YES",setbasevar="sngwk",setbaseval=1,
                          setfs="CPLWK",
                          setchc="NO",basecontrol="HI")
wksngY01chc_jAc <- hulkout(indat=rawmods_jAc$rawj,wgt="ca_iwgt_xw",
                          setbase="YES",setbasevar="sngwk",setbaseval=1,
                          setfs="CPLWK",
                          setchc="YES",basecontrol="HI")
wksngY10chc_jAc <- hulkout(indat=rawmods_jAc$rawj,wgt="ca_iwgt_xw",
                          setbase="YES",setbasevar="sngwk",setbaseval=1,
                          setfs="SNGWK",
                          setchc="NO",basecontrol="HI")
wksngY11chc_jAc <- hulkout(indat=rawmods_jAc$rawj,wgt="ca_iwgt_xw",
                          setbase="YES",setbasevar="sngwk",setbaseval=1,
                          setfs="SNGWK",
                          setchc="YES",basecontrol="HI")
wksng_chc_jAc <- mg_exprop(Y0=wksngY0_jAc$all,
                          Y1=wksngY1_jAc$all,
                          Y00=wksngY00chc_jAc$all,
                          Y01=wksngY01chc_jAc$all,
                          Y10=wksngY10chc_jAc$all,
                          Y11=wksngY11chc_jAc$all,
                          varMa="chcare")
find_wksng_chc_jAc <- mg_arrange(wksng_chc_jAc,wksng_chc_jAc)
decom_wksng_chc_jAc <- mg_find1med(find_wksng_chc_jAc)
decom_wksng_chc_jAc$RRtab
decom_wksng_chc_jAc$gdecom

wksngY00chc_EGc <- hulkout(indat=rawmods_EGc$rawj,wgt="cg_iwgt_xw",
                          setbase="YES",setbasevar="sngwk",setbaseval=1,
                          setfs="CPLWK",
                          setchc="NO",
                          param=rawmods_EGc$coef,cov=rawmods_EGc$cov,
                          varl=rawmods_EGc$varl,basecontrol="HI")
wksngY01chc_EGc <- hulkout(indat=rawmods_EGc$rawj,wgt="cg_iwgt_xw",
                          setbase="YES",setbasevar="sngwk",setbaseval=1,
                          setfs="CPLWK",
                          setchc="YES",
                          param=rawmods_EGc$coef,cov=rawmods_EGc$cov,
                          varl=rawmods_EGc$varl,basecontrol="HI")
wksngY10chc_EGc <- hulkout(indat=rawmods_EGc$rawj,wgt="cg_iwgt_xw",
                          setbase="YES",setbasevar="sngwk",setbaseval=1,
                          setfs="SNGWK",
                          setchc="NO",
                          param=rawmods_EGc$coef,cov=rawmods_EGc$cov,
                          varl=rawmods_EGc$varl,basecontrol="HI")
wksngY11chc_EGc <- hulkout(indat=rawmods_EGc$rawj,wgt="cg_iwgt_xw",
                          setbase="YES",setbasevar="sngwk",setbaseval=1,
                          setfs="SNGWK",
                          setchc="YES",
                          param=rawmods_EGc$coef,cov=rawmods_EGc$cov,
                          varl=rawmods_EGc$varl,basecontrol="HI")
wksng_chc_EGc <- mg_exprop(Y0=wksngY0_EGc$all,
                          Y1=wksngY1_EGc$all,
                          Y00=wksngY00chc_EGc$all,
                          Y01=wksngY01chc_EGc$all,
                          Y10=wksngY10chc_EGc$all,
                          Y11=wksngY11chc_EGc$all,
                          varMa="chcare")
find_wksng_chc_EGc <- mg_arrange(wksng_chc_EGc,wksng_chc_EGc)
decom_wksng_chc_EGc <- mg_find1med(find_wksng_chc_EGc)
decom_wksng_chc_EGc$RRtab
decom_wksng_chc_EGc$gdecom

#6.3.5 caring pathway
wksngY00hhc_jAc <- hulkout(indat=rawmods_jAc$rawj,wgt="ca_iwgt_xw",
                          setbase="YES",setbasevar="sngwk",setbaseval=1,
                          setfs="CPLWK",
                          sethhc="NO",basecontrol="HI")
wksngY01hhc_jAc <- hulkout(indat=rawmods_jAc$rawj,wgt="ca_iwgt_xw",
                          setbase="YES",setbasevar="sngwk",setbaseval=1,
                          setfs="CPLWK",
                          sethhc="YES",basecontrol="HI")
wksngY10hhc_jAc <- hulkout(indat=rawmods_jAc$rawj,wgt="ca_iwgt_xw",
                          setbase="YES",setbasevar="sngwk",setbaseval=1,
                          setfs="SNGWK",
                          sethhc="NO",basecontrol="HI")
wksngY11hhc_jAc <- hulkout(indat=rawmods_jAc$rawj,wgt="ca_iwgt_xw",
                          setbase="YES",setbasevar="sngwk",setbaseval=1,
                          setfs="SNGWK",
                          sethhc="YES",basecontrol="HI")
wksng_hhc_jAc <- mg_exprop(Y0=wksngY0_jAc$all,
                          Y1=wksngY1_jAc$all,
                          Y00=wksngY00hhc_jAc$all,
                          Y01=wksngY01hhc_jAc$all,
                          Y10=wksngY10hhc_jAc$all,
                          Y11=wksngY11hhc_jAc$all,
                          varMa="hhcare")
find_wksng_hhc_jAc <- mg_arrange(wksng_hhc_jAc,wksng_hhc_jAc)
decom_wksng_hhc_jAc <- mg_find1med(find_wksng_hhc_jAc)
decom_wksng_hhc_jAc$RRtab
decom_wksng_hhc_jAc$gdecom

wksngY00hhc_EGc <- hulkout(indat=rawmods_EGc$rawj,wgt="cg_iwgt_xw",
                          setbase="YES",setbasevar="sngwk",setbaseval=1,
                          setfs="CPLWK",
                          sethhc="NO",
                          param=rawmods_EGc$coef,cov=rawmods_EGc$cov,
                          varl=rawmods_EGc$varl,basecontrol="HI")
wksngY01hhc_EGc <- hulkout(indat=rawmods_EGc$rawj,wgt="cg_iwgt_xw",
                          setbase="YES",setbasevar="sngwk",setbaseval=1,
                          setfs="CPLWK",
                          sethhc="YES",
                          param=rawmods_EGc$coef,cov=rawmods_EGc$cov,
                          varl=rawmods_EGc$varl,basecontrol="HI")
wksngY10hhc_EGc <- hulkout(indat=rawmods_EGc$rawj,wgt="cg_iwgt_xw",
                          setbase="YES",setbasevar="sngwk",setbaseval=1,
                          setfs="SNGWK",
                          sethhc="NO",
                          param=rawmods_EGc$coef,cov=rawmods_EGc$cov,
                          varl=rawmods_EGc$varl,basecontrol="HI")
wksngY11hhc_EGc <- hulkout(indat=rawmods_EGc$rawj,wgt="cg_iwgt_xw",
                          setbase="YES",setbasevar="sngwk",setbaseval=1,
                          setfs="SNGWK",
                          sethhc="YES",
                          param=rawmods_EGc$coef,cov=rawmods_EGc$cov,
                          varl=rawmods_EGc$varl,basecontrol="HI")
wksng_hhc_EGc <- mg_exprop(Y0=wksngY0_EGc$all,
                          Y1=wksngY1_EGc$all,
                          Y00=wksngY00hhc_EGc$all,
                          Y01=wksngY01hhc_EGc$all,
                          Y10=wksngY10hhc_EGc$all,
                          Y11=wksngY11hhc_EGc$all,
                          varMa="hhcare")
find_wksng_hhc_EGc <- mg_arrange(wksng_hhc_EGc,wksng_hhc_EGc)
decom_wksng_hhc_EGc <- mg_find1med(find_wksng_hhc_EGc)
decom_wksng_hhc_EGc$RRtab
decom_wksng_hhc_EGc$gdecom

#6.3.6 loneliness pathway
wksngY00lon_jAc <- hulkout(indat=rawmods_jAc$rawj,wgt="ca_iwgt_xw",
                          setbase="YES",setbasevar="sngwk",setbaseval=1,
                          setfs="CPLWK",
                          setlon="NO",basecontrol="HI")
wksngY01lon_jAc <- hulkout(indat=rawmods_jAc$rawj,wgt="ca_iwgt_xw",
                          setbase="YES",setbasevar="sngwk",setbaseval=1,
                          setfs="CPLWK",
                          setlon="YES",basecontrol="HI")
wksngY10lon_jAc <- hulkout(indat=rawmods_jAc$rawj,wgt="ca_iwgt_xw",
                          setbase="YES",setbasevar="sngwk",setbaseval=1,
                          setfs="SNGWK",
                          setlon="NO",basecontrol="HI")
wksngY11lon_jAc <- hulkout(indat=rawmods_jAc$rawj,wgt="ca_iwgt_xw",
                          setbase="YES",setbasevar="sngwk",setbaseval=1,
                          setfs="SNGWK",
                          setlon="YES",basecontrol="HI")
wksng_lon_jAc <- mg_exprop(Y0=wksngY0_jAc$all,
                          Y1=wksngY1_jAc$all,
                          Y00=wksngY00lon_jAc$all,
                          Y01=wksngY01lon_jAc$all,
                          Y10=wksngY10lon_jAc$all,
                          Y11=wksngY11lon_jAc$all,
                          varMa="lon_f")
find_wksng_lon_jAc <- mg_arrange(wksng_lon_jAc,wksng_lon_jAc)
decom_wksng_lon_jAc <- mg_find1med(find_wksng_lon_jAc)
decom_wksng_lon_jAc$RRtab
decom_wksng_lon_jAc$gdecom

wksngY00lon_EGc <- hulkout(indat=rawmods_EGc$rawj,wgt="cg_iwgt_xw",
                          setbase="YES",setbasevar="sngwk",setbaseval=1,
                          setfs="CPLWK",
                          setlon="NO",
                          param=rawmods_EGc$coef,cov=rawmods_EGc$cov,
                          varl=rawmods_EGc$varl,basecontrol="HI")
wksngY01lon_EGc <- hulkout(indat=rawmods_EGc$rawj,wgt="cg_iwgt_xw",
                          setbase="YES",setbasevar="sngwk",setbaseval=1,
                          setfs="CPLWK",
                          setlon="YES",
                          param=rawmods_EGc$coef,cov=rawmods_EGc$cov,
                          varl=rawmods_EGc$varl,basecontrol="HI")
wksngY10lon_EGc <- hulkout(indat=rawmods_EGc$rawj,wgt="cg_iwgt_xw",
                          setbase="YES",setbasevar="sngwk",setbaseval=1,
                          setfs="SNGWK",
                          setlon="NO",
                          param=rawmods_EGc$coef,cov=rawmods_EGc$cov,
                          varl=rawmods_EGc$varl,basecontrol="HI")
wksngY11lon_EGc <- hulkout(indat=rawmods_EGc$rawj,wgt="cg_iwgt_xw",
                          setbase="YES",setbasevar="sngwk",setbaseval=1,
                          setfs="SNGWK",
                          setlon="YES",
                          param=rawmods_EGc$coef,cov=rawmods_EGc$cov,
                          varl=rawmods_EGc$varl,basecontrol="HI")
wksng_lon_EGc <- mg_exprop(Y0=wksngY0_EGc$all,
                          Y1=wksngY1_EGc$all,
                          Y00=wksngY00lon_EGc$all,
                          Y01=wksngY01lon_EGc$all,
                          Y10=wksngY10lon_EGc$all,
                          Y11=wksngY11lon_EGc$all,
                          varMa="lon_f")
find_wksng_lon_EGc <- mg_arrange(wksng_lon_EGc,wksng_lon_EGc)
decom_wksng_lon_EGc <- mg_find1med(find_wksng_lon_EGc)
decom_wksng_lon_EGc$RRtab
decom_wksng_lon_EGc$gdecom

#6.3.7 gather together
wksng_jAc <- mg_decom(chc=decom_wksng_chc_jAc,
                     hhc=decom_wksng_hhc_jAc,
                     emp=decom_wksng_emp_jAc,
                     fin=decom_wksng_fin_jAc,
                     lon=decom_wksng_lon_jAc,
                     exp_lab="Single with no children",ref_lab="Couple with no children")
wksng_jAc$pg
ggsave("wksng_jAc_Pall_240522.jpg",width=16,height=8,dpi=300,device="jpeg")
write_csv(wksng_jAc$pgdat,"wksng_jAc_pgdat_240522.csv")
wksng_jAc$rrg
ggsave("wksng_jAc_RRall_240522.jpg",width=16,height=8,dpi=300,device="jpeg")
write_csv(wksng_jAc$rrgdat,"wksng_jAc_rrgdat_240522.csv")

wksng_EGc <- mg_decom(chc=decom_wksng_chc_EGc,
                     hhc=decom_wksng_hhc_EGc,
                     emp=decom_wksng_emp_EGc,
                     fin=decom_wksng_fin_EGc,
                     lon=decom_wksng_lon_EGc,
                     exp_lab="Single with no children",ref_lab="Couple with no children")
wksng_EGc$pg
ggsave("wksng_EGc_Pall_240522.jpg",width=16,height=8,dpi=300,device="jpeg")
write_csv(wksng_EGc$pgdat,"wksng_EGc_pgdat_240522.csv")
wksng_EGc$rrg
ggsave("wksng_EGc_RRall_240522.jpg",width=16,height=8,dpi=300,device="jpeg")
write_csv(wksng_EGc$rrgdat,"wksng_EGc_rrgdat_240522.csv")

#6.4 exp: SNGWK vs ref: SNGNK
#6.4.1 main effect
#6.4.2 active employment pathway
#6.4.3 financial strain pathway
#6.4.4 childcare pathway
#6.4.5 caring pathway
#6.4.6 loneliness pathway
#6.4.7 gather results together

#6.4.1 main effect
skidsY0_jAc <- hulkout(indat=rawmods_jAc$rawj,wgt="ca_iwgt_xw",
                      setbase="YES",setbasevar="sngwk",setbaseval=1,
                      setfs="SNGNK",basecontrol="HI")
skidsY1_jAc <- hulkout(indat=rawmods_jAc$rawj,wgt="ca_iwgt_xw",
                      setbase="YES",setbasevar="sngwk",setbaseval=1,
                      setfs="SNGWK",basecontrol="HI")
skidsY0_EGc <- hulkout(indat=rawmods_EGc$rawj,wgt="cg_iwgt_xw",
                      setbase="YES",setbasevar="sngwk",setbaseval=1,
                      setfs="SNGNK",
                      param=rawmods_EGc$coef,cov=rawmods_EGc$cov,
                      varl=rawmods_EGc$varl,basecontrol="HI")
skidsY1_EGc <- hulkout(indat=rawmods_EGc$rawj,wgt="cg_iwgt_xw",
                      setbase="YES",setbasevar="sngwk",setbaseval=1,
                      setfs="SNGWK",
                      param=rawmods_EGc$coef,cov=rawmods_EGc$cov,
                      varl=rawmods_EGc$varl,basecontrol="HI")
#6.4.2 active employment pathway
skidsY00emp_jAc <- hulkout(indat=rawmods_jAc$rawj,wgt="ca_iwgt_xw",
                          setbase="YES",setbasevar="sngwk",setbaseval=1,
                          setfs="SNGNK",
                          setemp="NO",basecontrol="HI")
skidsY01emp_jAc <- hulkout(indat=rawmods_jAc$rawj,wgt="ca_iwgt_xw",
                          setbase="YES",setbasevar="sngwk",setbaseval=1,
                          setfs="SNGNK",
                          setemp="YES",basecontrol="HI")
skidsY10emp_jAc <- hulkout(indat=rawmods_jAc$rawj,wgt="ca_iwgt_xw",
                          setbase="YES",setbasevar="sngwk",setbaseval=1,
                          setfs="SNGWK",
                          setemp="NO",basecontrol="HI")
skidsY11emp_jAc <- hulkout(indat=rawmods_jAc$rawj,wgt="ca_iwgt_xw",
                          setbase="YES",setbasevar="sngwk",setbaseval=1,
                          setfs="SNGWK",
                          setemp="YES",basecontrol="HI")
skids_emp_jAc <- mg_exprop(Y0=skidsY0_jAc$all,
                          Y1=skidsY1_jAc$all,
                          Y00=skidsY00emp_jAc$all,
                          Y01=skidsY01emp_jAc$all,
                          Y10=skidsY10emp_jAc$all,
                          Y11=skidsY11emp_jAc$all,
                          varMa="aemp")
find_skids_emp_jAc <- mg_arrange(skids_emp_jAc,skids_emp_jAc)
decom_skids_emp_jAc <- mg_find1med(find_skids_emp_jAc)
decom_skids_emp_jAc$RRtab
decom_skids_emp_jAc$gdecom

skidsY00emp_EGc <- hulkout(indat=rawmods_EGc$rawj,wgt="cg_iwgt_xw",
                          setbase="YES",setbasevar="sngwk",setbaseval=1,
                          setfs="SNGNK",
                          setemp="NO",
                          param=rawmods_EGc$coef,cov=rawmods_EGc$cov,
                          varl=rawmods_EGc$varl,basecontrol="HI")
skidsY01emp_EGc <- hulkout(indat=rawmods_EGc$rawj,wgt="cg_iwgt_xw",
                          setbase="YES",setbasevar="sngwk",setbaseval=1,
                          setfs="SNGNK",
                          setemp="YES",
                          param=rawmods_EGc$coef,cov=rawmods_EGc$cov,
                          varl=rawmods_EGc$varl,basecontrol="HI")
skidsY10emp_EGc <- hulkout(indat=rawmods_EGc$rawj,wgt="cg_iwgt_xw",
                          setbase="YES",setbasevar="sngwk",setbaseval=1,
                          setfs="SNGWK",
                          setemp="NO",
                          param=rawmods_EGc$coef,cov=rawmods_EGc$cov,
                          varl=rawmods_EGc$varl,basecontrol="HI")
skidsY11emp_EGc <- hulkout(indat=rawmods_EGc$rawj,wgt="cg_iwgt_xw",
                          setbase="YES",setbasevar="sngwk",setbaseval=1,
                          setfs="SNGWK",
                          setemp="YES",
                          param=rawmods_EGc$coef,cov=rawmods_EGc$cov,
                          varl=rawmods_EGc$varl,basecontrol="HI")
skids_emp_EGc <- mg_exprop(Y0=skidsY0_EGc$all,
                          Y1=skidsY1_EGc$all,
                          Y00=skidsY00emp_EGc$all,
                          Y01=skidsY01emp_EGc$all,
                          Y10=skidsY10emp_EGc$all,
                          Y11=skidsY11emp_EGc$all,
                          varMa="aemp")
find_skids_emp_EGc <- mg_arrange(skids_emp_EGc,skids_emp_EGc)
decom_skids_emp_EGc <- mg_find1med(find_skids_emp_EGc)
decom_skids_emp_EGc$RRtab
decom_skids_emp_EGc$gdecom

#6.4.3 financial strain pathway
skidsY00fin_jAc <- hulkout(indat=rawmods_jAc$rawj,wgt="ca_iwgt_xw",
                          setbase="YES",setbasevar="sngwk",setbaseval=1,
                          setfs="SNGNK",
                          setfin="NO",basecontrol="HI")
skidsY01fin_jAc <- hulkout(indat=rawmods_jAc$rawj,wgt="ca_iwgt_xw",
                          setbase="YES",setbasevar="sngwk",setbaseval=1,
                          setfs="SNGNK",
                          setfin="YES",basecontrol="HI")
skidsY10fin_jAc <- hulkout(indat=rawmods_jAc$rawj,wgt="ca_iwgt_xw",
                          setbase="YES",setbasevar="sngwk",setbaseval=1,
                          setfs="SNGWK",
                          setfin="NO",basecontrol="HI")
skidsY11fin_jAc <- hulkout(indat=rawmods_jAc$rawj,wgt="ca_iwgt_xw",
                          setbase="YES",setbasevar="sngwk",setbaseval=1,
                          setfs="SNGWK",
                          setfin="YES",basecontrol="HI")
skids_fin_jAc <- mg_exprop(Y0=skidsY0_jAc$all,
                          Y1=skidsY1_jAc$all,
                          Y00=skidsY00fin_jAc$all,
                          Y01=skidsY01fin_jAc$all,
                          Y10=skidsY10fin_jAc$all,
                          Y11=skidsY11fin_jAc$all,
                          varMa="fndiff")
find_skids_fin_jAc <- mg_arrange(skids_fin_jAc,skids_fin_jAc)
decom_skids_fin_jAc <- mg_find1med(find_skids_fin_jAc)
decom_skids_fin_jAc$RRtab
decom_skids_fin_jAc$gdecom

skidsY00fin_EGc <- hulkout(indat=rawmods_EGc$rawj,wgt="cg_iwgt_xw",
                          setbase="YES",setbasevar="sngwk",setbaseval=1,
                          setfs="SNGNK",
                          setfin="NO",
                          param=rawmods_EGc$coef,cov=rawmods_EGc$cov,
                          varl=rawmods_EGc$varl,basecontrol="HI")
skidsY01fin_EGc <- hulkout(indat=rawmods_EGc$rawj,wgt="cg_iwgt_xw",
                          setbase="YES",setbasevar="sngwk",setbaseval=1,
                          setfs="SNGNK",
                          setfin="YES",
                          param=rawmods_EGc$coef,cov=rawmods_EGc$cov,
                          varl=rawmods_EGc$varl,basecontrol="HI")
skidsY10fin_EGc <- hulkout(indat=rawmods_EGc$rawj,wgt="cg_iwgt_xw",
                          setbase="YES",setbasevar="sngwk",setbaseval=1,
                          setfs="SNGWK",
                          setfin="NO",
                          param=rawmods_EGc$coef,cov=rawmods_EGc$cov,
                          varl=rawmods_EGc$varl,basecontrol="HI")
skidsY11fin_EGc <- hulkout(indat=rawmods_EGc$rawj,wgt="cg_iwgt_xw",
                          setbase="YES",setbasevar="sngwk",setbaseval=1,
                          setfs="SNGWK",
                          setfin="YES",
                          param=rawmods_EGc$coef,cov=rawmods_EGc$cov,
                          varl=rawmods_EGc$varl,basecontrol="HI")
skids_fin_EGc <- mg_exprop(Y0=skidsY0_EGc$all,
                          Y1=skidsY1_EGc$all,
                          Y00=skidsY00fin_EGc$all,
                          Y01=skidsY01fin_EGc$all,
                          Y10=skidsY10fin_EGc$all,
                          Y11=skidsY11fin_EGc$all,
                          varMa="fndiff")
find_skids_fin_EGc <- mg_arrange(skids_fin_EGc,skids_fin_EGc)
decom_skids_fin_EGc <- mg_find1med(find_skids_fin_EGc)
decom_skids_fin_EGc$RRtab
decom_skids_fin_EGc$gdecom

#6.4.4 childcare pathway
skidsY00chc_jAc <- hulkout(indat=rawmods_jAc$rawj,wgt="ca_iwgt_xw",
                          setbase="YES",setbasevar="sngwk",setbaseval=1,
                          setfs="SNGNK",
                          setchc="NO",basecontrol="HI")
skidsY01chc_jAc <- hulkout(indat=rawmods_jAc$rawj,wgt="ca_iwgt_xw",
                          setbase="YES",setbasevar="sngwk",setbaseval=1,
                          setfs="SNGNK",
                          setchc="YES",basecontrol="HI")
skidsY10chc_jAc <- hulkout(indat=rawmods_jAc$rawj,wgt="ca_iwgt_xw",
                          setbase="YES",setbasevar="sngwk",setbaseval=1,
                          setfs="SNGWK",
                          setchc="NO",basecontrol="HI")
skidsY11chc_jAc <- hulkout(indat=rawmods_jAc$rawj,wgt="ca_iwgt_xw",
                          setbase="YES",setbasevar="sngwk",setbaseval=1,
                          setfs="SNGWK",
                          setchc="YES",basecontrol="HI")
skids_chc_jAc <- mg_exprop(Y0=skidsY0_jAc$all,
                          Y1=skidsY1_jAc$all,
                          Y00=skidsY00chc_jAc$all,
                          Y01=skidsY01chc_jAc$all,
                          Y10=skidsY10chc_jAc$all,
                          Y11=skidsY11chc_jAc$all,
                          varMa="chcare")
find_skids_chc_jAc <- mg_arrange(skids_chc_jAc,skids_chc_jAc)
decom_skids_chc_jAc <- mg_find1med(find_skids_chc_jAc)
decom_skids_chc_jAc$RRtab
decom_skids_chc_jAc$gdecom

skidsY00chc_EGc <- hulkout(indat=rawmods_EGc$rawj,wgt="cg_iwgt_xw",
                          setbase="YES",setbasevar="sngwk",setbaseval=1,
                          setfs="SNGNK",
                          setchc="NO",
                          param=rawmods_EGc$coef,cov=rawmods_EGc$cov,
                          varl=rawmods_EGc$varl,basecontrol="HI")
skidsY01chc_EGc <- hulkout(indat=rawmods_EGc$rawj,wgt="cg_iwgt_xw",
                          setbase="YES",setbasevar="sngwk",setbaseval=1,
                          setfs="SNGNK",
                          setchc="YES",
                          param=rawmods_EGc$coef,cov=rawmods_EGc$cov,
                          varl=rawmods_EGc$varl,basecontrol="HI")
skidsY10chc_EGc <- hulkout(indat=rawmods_EGc$rawj,wgt="cg_iwgt_xw",
                          setbase="YES",setbasevar="sngwk",setbaseval=1,
                          setfs="SNGWK",
                          setchc="NO",
                          param=rawmods_EGc$coef,cov=rawmods_EGc$cov,
                          varl=rawmods_EGc$varl,basecontrol="HI")
skidsY11chc_EGc <- hulkout(indat=rawmods_EGc$rawj,wgt="cg_iwgt_xw",
                          setbase="YES",setbasevar="sngwk",setbaseval=1,
                          setfs="SNGWK",
                          setchc="YES",
                          param=rawmods_EGc$coef,cov=rawmods_EGc$cov,
                          varl=rawmods_EGc$varl,basecontrol="HI")
skids_chc_EGc <- mg_exprop(Y0=skidsY0_EGc$all,
                          Y1=skidsY1_EGc$all,
                          Y00=skidsY00chc_EGc$all,
                          Y01=skidsY01chc_EGc$all,
                          Y10=skidsY10chc_EGc$all,
                          Y11=skidsY11chc_EGc$all,
                          varMa="chcare")
find_skids_chc_EGc <- mg_arrange(skids_chc_EGc,skids_chc_EGc)
decom_skids_chc_EGc <- mg_find1med(find_skids_chc_EGc)
decom_skids_chc_EGc$RRtab
decom_skids_chc_EGc$gdecom

#6.4.5 caring pathway
skidsY00hhc_jAc <- hulkout(indat=rawmods_jAc$rawj,wgt="ca_iwgt_xw",
                          setbase="YES",setbasevar="sngwk",setbaseval=1,
                          setfs="SNGNK",
                          sethhc="NO",basecontrol="HI")
skidsY01hhc_jAc <- hulkout(indat=rawmods_jAc$rawj,wgt="ca_iwgt_xw",
                          setbase="YES",setbasevar="sngwk",setbaseval=1,
                          setfs="SNGNK",
                          sethhc="YES",basecontrol="HI")
skidsY10hhc_jAc <- hulkout(indat=rawmods_jAc$rawj,wgt="ca_iwgt_xw",
                          setbase="YES",setbasevar="sngwk",setbaseval=1,
                          setfs="SNGWK",
                          sethhc="NO",basecontrol="HI")
skidsY11hhc_jAc <- hulkout(indat=rawmods_jAc$rawj,wgt="ca_iwgt_xw",
                          setbase="YES",setbasevar="sngwk",setbaseval=1,
                          setfs="SNGWK",
                          sethhc="YES",basecontrol="HI")
skids_hhc_jAc <- mg_exprop(Y0=skidsY0_jAc$all,
                          Y1=skidsY1_jAc$all,
                          Y00=skidsY00hhc_jAc$all,
                          Y01=skidsY01hhc_jAc$all,
                          Y10=skidsY10hhc_jAc$all,
                          Y11=skidsY11hhc_jAc$all,
                          varMa="hhcare")
find_skids_hhc_jAc <- mg_arrange(skids_hhc_jAc,skids_hhc_jAc)
decom_skids_hhc_jAc <- mg_find1med(find_skids_hhc_jAc)
decom_skids_hhc_jAc$RRtab
decom_skids_hhc_jAc$gdecom

skidsY00hhc_EGc <- hulkout(indat=rawmods_EGc$rawj,wgt="cg_iwgt_xw",
                          setbase="YES",setbasevar="sngwk",setbaseval=1,
                          setfs="SNGNK",
                          sethhc="NO",
                          param=rawmods_EGc$coef,cov=rawmods_EGc$cov,
                          varl=rawmods_EGc$varl,basecontrol="HI")
skidsY01hhc_EGc <- hulkout(indat=rawmods_EGc$rawj,wgt="cg_iwgt_xw",
                          setbase="YES",setbasevar="sngwk",setbaseval=1,
                          setfs="SNGNK",
                          sethhc="YES",
                          param=rawmods_EGc$coef,cov=rawmods_EGc$cov,
                          varl=rawmods_EGc$varl,basecontrol="HI")
skidsY10hhc_EGc <- hulkout(indat=rawmods_EGc$rawj,wgt="cg_iwgt_xw",
                          setbase="YES",setbasevar="sngwk",setbaseval=1,
                          setfs="SNGWK",
                          sethhc="NO",
                          param=rawmods_EGc$coef,cov=rawmods_EGc$cov,
                          varl=rawmods_EGc$varl,basecontrol="HI")
skidsY11hhc_EGc <- hulkout(indat=rawmods_EGc$rawj,wgt="cg_iwgt_xw",
                          setbase="YES",setbasevar="sngwk",setbaseval=1,
                          setfs="SNGWK",
                          sethhc="YES",
                          param=rawmods_EGc$coef,cov=rawmods_EGc$cov,
                          varl=rawmods_EGc$varl,basecontrol="HI")
skids_hhc_EGc <- mg_exprop(Y0=skidsY0_EGc$all,
                          Y1=skidsY1_EGc$all,
                          Y00=skidsY00hhc_EGc$all,
                          Y01=skidsY01hhc_EGc$all,
                          Y10=skidsY10hhc_EGc$all,
                          Y11=skidsY11hhc_EGc$all,
                          varMa="hhcare")
find_skids_hhc_EGc <- mg_arrange(skids_hhc_EGc,skids_hhc_EGc)
decom_skids_hhc_EGc <- mg_find1med(find_skids_hhc_EGc)
decom_skids_hhc_EGc$RRtab
decom_skids_hhc_EGc$gdecom

#6.4.6 loneliness pathway
skidsY00lon_jAc <- hulkout(indat=rawmods_jAc$rawj,wgt="ca_iwgt_xw",
                          setbase="YES",setbasevar="sngwk",setbaseval=1,
                          setfs="SNGNK",
                          setlon="NO",basecontrol="HI")
skidsY01lon_jAc <- hulkout(indat=rawmods_jAc$rawj,wgt="ca_iwgt_xw",
                          setbase="YES",setbasevar="sngwk",setbaseval=1,
                          setfs="SNGNK",
                          setlon="YES",basecontrol="HI")
skidsY10lon_jAc <- hulkout(indat=rawmods_jAc$rawj,wgt="ca_iwgt_xw",
                          setbase="YES",setbasevar="sngwk",setbaseval=1,
                          setfs="SNGWK",
                          setlon="NO",basecontrol="HI")
skidsY11lon_jAc <- hulkout(indat=rawmods_jAc$rawj,wgt="ca_iwgt_xw",
                          setbase="YES",setbasevar="sngwk",setbaseval=1,
                          setfs="SNGWK",
                          setlon="YES",basecontrol="HI")
skids_lon_jAc <- mg_exprop(Y0=skidsY0_jAc$all,
                          Y1=skidsY1_jAc$all,
                          Y00=skidsY00lon_jAc$all,
                          Y01=skidsY01lon_jAc$all,
                          Y10=skidsY10lon_jAc$all,
                          Y11=skidsY11lon_jAc$all,
                          varMa="lon_f")
find_skids_lon_jAc <- mg_arrange(skids_lon_jAc,skids_lon_jAc)
decom_skids_lon_jAc <- mg_find1med(find_skids_lon_jAc)
decom_skids_lon_jAc$RRtab
decom_skids_lon_jAc$gdecom

skidsY00lon_EGc <- hulkout(indat=rawmods_EGc$rawj,wgt="cg_iwgt_xw",
                          setbase="YES",setbasevar="sngwk",setbaseval=1,
                          setfs="SNGNK",
                          setlon="NO",
                          param=rawmods_EGc$coef,cov=rawmods_EGc$cov,
                          varl=rawmods_EGc$varl,basecontrol="HI")
skidsY01lon_EGc <- hulkout(indat=rawmods_EGc$rawj,wgt="cg_iwgt_xw",
                          setbase="YES",setbasevar="sngwk",setbaseval=1,
                          setfs="SNGNK",
                          setlon="YES",
                          param=rawmods_EGc$coef,cov=rawmods_EGc$cov,
                          varl=rawmods_EGc$varl,basecontrol="HI")
skidsY10lon_EGc <- hulkout(indat=rawmods_EGc$rawj,wgt="cg_iwgt_xw",
                          setbase="YES",setbasevar="sngwk",setbaseval=1,
                          setfs="SNGWK",
                          setlon="NO",
                          param=rawmods_EGc$coef,cov=rawmods_EGc$cov,
                          varl=rawmods_EGc$varl,basecontrol="HI")
skidsY11lon_EGc <- hulkout(indat=rawmods_EGc$rawj,wgt="cg_iwgt_xw",
                          setbase="YES",setbasevar="sngwk",setbaseval=1,
                          setfs="SNGWK",
                          setlon="YES",
                          param=rawmods_EGc$coef,cov=rawmods_EGc$cov,
                          varl=rawmods_EGc$varl,basecontrol="HI")
skids_lon_EGc <- mg_exprop(Y0=skidsY0_EGc$all,
                          Y1=skidsY1_EGc$all,
                          Y00=skidsY00lon_EGc$all,
                          Y01=skidsY01lon_EGc$all,
                          Y10=skidsY10lon_EGc$all,
                          Y11=skidsY11lon_EGc$all,
                          varMa="lon_f")
find_skids_lon_EGc <- mg_arrange(skids_lon_EGc,skids_lon_EGc)
decom_skids_lon_EGc <- mg_find1med(find_skids_lon_EGc)
decom_skids_lon_EGc$RRtab
decom_skids_lon_EGc$gdecom

#6.4.7 gather together
skids_jAc <- mg_decom(chc=decom_skids_chc_jAc,
                     hhc=decom_skids_hhc_jAc,
                     emp=decom_skids_emp_jAc,
                     fin=decom_skids_fin_jAc,
                     lon=decom_skids_lon_jAc,
                     exp_lab="Single with children",ref_lab="Single with no children")
skids_jAc$pg
ggsave("skids_jAc_Pall_240522.jpg",width=16,height=8,dpi=300,device="jpeg")
write_csv(skids_jAc$pgdat,"skids_jAc_pgdat_240522.csv")
skids_jAc$rrg
ggsave("skids_jAc_RRall_240522.jpg",width=16,height=8,dpi=300,device="jpeg")
write_csv(skids_jAc$rrgdat,"skids_jAc_rrgdat_240522.csv")

skids_EGc <- mg_decom(chc=decom_skids_chc_EGc,
                     hhc=decom_skids_hhc_EGc,
                     emp=decom_skids_emp_EGc,
                     fin=decom_skids_fin_EGc,
                     lon=decom_skids_lon_EGc,
                     exp_lab="Single with Children",ref_lab="Single with No Children")
skids_EGc$pg
ggsave("skids_EGc_Pall_240522.jpg",width=16,height=8,dpi=300,device="jpeg")
write_csv(skids_EGc$pgdat,"skids_EGc_pgdat_240522.csv")
skids_EGc$rrg
ggsave("skids_EGc_RRall_240522.jpg",width=16,height=8,dpi=300,device="jpeg")
write_csv(skids_EGc$rrgdat,"skids_EGc_rrgdat_240522.csv")


#7 additional decompositions
###made a decision later on to include portion eliminated (PE) as estimand for main results
###this section adjusts the output commands and re-runs them to include this
mg_arrange_x <- function(simmatrix,bootmatrix){
  store <- matrix(NA,nrow=nrow(simmatrix),ncol=51)
  store[,1:8] <- simmatrix[,1:8]
  store[,9] <- store[,4]-store[,3]
  store[,10] <- store[,4]/store[,3]
  store[,11] <- store[,6]-store[,5]
  store[,12] <- store[,8]-store[,6]-store[,7]+store[,5]
  store[,13] <- store[,12]*store[,1]
  store[,14] <- store[,2]-store[,1]
  store[,15] <- store[,12]*store[,14]
  store[,16] <- store[,7]-store[,5]
  store[,17] <- store[,16]*store[,14]
  store[,18] <- store[,11]+store[,13]+store[,15]+store[,17]
  store[,19] <- store[,5]/store[,3]
  store[,20] <- store[,6]/store[,5]
  store[,21] <- store[,8]/store[,5]
  store[,22] <- store[,7]/store[,5]
  store[,23] <- store[,21]-store[,20]-store[,22]+1
  store[,24] <- store[,23]*store[,1]
  store[,25] <- store[,23]*store[,14]
  store[,26] <- store[,24]+1
  store[,27] <- store[,25]+1
  store[,28] <- (store[,22]-1)*store[,14]
  store[,29] <- store[,28]+1
  store[,30] <- (store[,19]*(store[,20]-1))
  store[,31] <- (store[,19]*store[,24])
  store[,32] <- (store[,19]*store[,25])
  store[,33] <- (store[,19]*store[,28])
  store[,34] <- store[,30]+1
  store[,35] <- store[,31]+1
  store[,36] <- store[,32]+1
  store[,37] <- store[,33]+1
  store[,38] <- 1+store[,30]+store[,31]+store[,32]+store[,33]
  store[,39] <- store[,23]*store[,2]
  store[,40] <- (store[,20]-1)+store[,39]+store[,28]
  store[,41] <- if_else(store[,40]==0,0,(store[,20]-1)/store[,40])
  store[,42] <- if_else(store[,40]==0,0,store[,24]/store[,40])
  store[,43] <- if_else(store[,40]==0,0,store[,25]/store[,40])
  store[,44] <- if_else(store[,40]==0,0,store[,28]/store[,40])
  store[,45] <- store[,41]+store[,42]+store[,43]+store[,44]
  store[,46] <- store[,28]+store[,24]+store[,25]
  store[,47] <- (store[,46]*store[,19])+1
  store[,48] <- store[,28]+store[,25]
  store[,49] <- (store[,48]*store[,19])+1
  store[,50] <- store[,20]+store[,24]-1
  store[,51] <- (store[,50]*store[,19])+1
  #including this in case i want to go back to having a bootstrapped version
  storeb <- matrix(NA,nrow=nrow(bootmatrix),ncol=51)
  storeb[,1:8] <- bootmatrix[,1:8]
  storeb[,9] <- storeb[,4]-storeb[,3]
  storeb[,10] <- storeb[,4]/storeb[,3]
  storeb[,11] <- storeb[,6]-storeb[,5]
  storeb[,12] <- storeb[,8]-storeb[,6]-storeb[,7]+storeb[,5]
  storeb[,13] <- storeb[,12]*storeb[,1]
  storeb[,14] <- storeb[,2]-storeb[,1]
  storeb[,15] <- storeb[,12]*storeb[,14]
  storeb[,16] <- storeb[,7]-storeb[,5]
  storeb[,17] <- storeb[,16]*storeb[,14]
  storeb[,18] <- storeb[,11]+storeb[,13]+storeb[,15]+storeb[,17]
  storeb[,19] <- storeb[,5]/storeb[,3]
  storeb[,20] <- storeb[,6]/storeb[,5]
  storeb[,21] <- storeb[,8]/storeb[,5]
  storeb[,22] <- storeb[,7]/storeb[,5]
  storeb[,23] <- storeb[,21]-storeb[,20]-storeb[,22]+1
  storeb[,24] <- storeb[,23]*storeb[,1]
  storeb[,25] <- storeb[,23]*storeb[,14]
  storeb[,26] <- storeb[,24]+1
  storeb[,27] <- storeb[,25]+1
  storeb[,28] <- (storeb[,22]-1)*storeb[,14]
  storeb[,29] <- storeb[,28]+1
  storeb[,30] <- (storeb[,19]*(storeb[,20]-1))
  storeb[,31] <- (storeb[,19]*storeb[,24])
  storeb[,32] <- (storeb[,19]*storeb[,25])
  storeb[,33] <- (storeb[,19]*storeb[,28])
  storeb[,34] <- storeb[,30]+1
  storeb[,35] <- storeb[,31]+1
  storeb[,36] <- storeb[,32]+1
  storeb[,37] <- storeb[,33]+1
  storeb[,38] <- 1+storeb[,30]+storeb[,31]+storeb[,32]+storeb[,33]
  storeb[,39] <- storeb[,23]*storeb[,2]
  storeb[,40] <- (storeb[,20]-1)+storeb[,39]+storeb[,28]
  storeb[,41] <- if_else(storeb[,40]==0,0,(storeb[,20]-1)/storeb[,40])
  storeb[,42] <- if_else(storeb[,40]==0,0,storeb[,24]/storeb[,40])
  storeb[,43] <- if_else(storeb[,40]==0,0,storeb[,25]/storeb[,40])
  storeb[,44] <- if_else(storeb[,40]==0,0,storeb[,28]/storeb[,40])
  storeb[,45] <- storeb[,41]+storeb[,42]+storeb[,43]+storeb[,44]
  storeb[,46] <- storeb[,28]+storeb[,24]+storeb[,25]
  storeb[,47] <- (storeb[,46]*storeb[,19])+1
  storeb[,48] <- storeb[,28]+storeb[,25]
  storeb[,49] <- (storeb[,48]*storeb[,19])+1
  storeb[,50] <- storeb[,20]+storeb[,24]-1
  storeb[,51] <- (storeb[,50]*storeb[,19])+1
  outlist <- list(sim=store,boot=storeb)
  return(outlist)
}
mg_findmed_x <- function(inmat){
  #mean of all output
  namoutlist <- c("pM0","pM1","pY0","pY1","pY00","pY10","pY01","pY11","pY1_Y0",
                  "RR_Y1_Y0","p_CDE","p_INT","p_rINT","pM1_M0","p_mINT",
                  "Y01_Y00","p_PIE","p_TE","Kscal","RR_Y10_Y00",
                  "RR_Y11_Y00","RR_Y01_Y00","RERI","RERI_M0","RERI_M1_M0",
                  "RRraw_rINT","RRraw_mINT","RRPIE","RRraw_PIE","k_CDE",
                  "k_rINT","k_mINT","k_PIE","RRk_CDE","RRk_rINT",
                  "RRk_mINT","RRk_PIE","RRk_TE","RERI_M1","PAdenom",
                  "PA_CDE","PA_rINT","PA_mINT","PA_PIE","PAsum",
                  "RR_PE","RRk_PE","RR_TIE","RRk_TIE","RR_PDE","RRk_PDE")
  stor2 <- matrix(NA,nrow=51,ncol=10)
  for (x in 1:51){
    stor2[x,1] <- mean(inmat$sim[,x])
    stor2[x,2] <- sd(inmat$sim[,x])
    stor2[x,3] <- empse(inmat$sim[,x])
    stor2[x,4] <- quantile(inmat$sim[,x],probs=0.025)
    stor2[x,5] <- quantile(inmat$sim[,x],probs=0.975)
    stor2[x,6] <- mean(inmat$boot[,x])
    stor2[x,7] <- sd(inmat$boot[,x])
    stor2[x,8] <- empse(inmat$boot[,x])
    stor2[x,9] <- quantile(inmat$boot[,x],probs=0.025)
    stor2[x,10] <- quantile(inmat$boot[,x],probs=0.975)
  }
  sumry <- data.frame(est=namoutlist,simmean=stor2[,1],simsd=stor2[,2],simse=stor2[,3],simmin95=stor2[,4],simmax95=stor2[,5],
                      btmean=stor2[,6],btsd=stor2[,7],btse=stor2[,8],btmin95=stor2[,9],btmax95=stor2[,10])
  sumry$min95 <- sumry$simmean-(1.96*sumry$simsd)
  sumry$max95 <- sumry$simmean+(1.96*sumry$simsd)
  RRtab <- select(sumry,est,simmean,min95,max95)
  RRtab$simmean <- round(RRtab$simmean, digits=2)
  RRtab$min95 <- round(RRtab$min95, digits=2)
  RRtab$max95 <- round(RRtab$max95, digits=2)
  RRtab <- slice(RRtab,c(34,37,35,36,47,49,51,10))
  return(list(sumout=sumry,RRtab=RRtab))
}
#adding portion eliminated (PE) to the output, for ease of presentation
find_ckids_emp_jA_x <- mg_arrange_x(ckids_emp_jA,ckids_emp_jA)
decom_ckids_emp_jA_x <- mg_findmed_x(find_ckids_emp_jA_x)
decom_ckids_emp_jA_x$RRtab
find_ckids_emp_EG_x <- mg_arrange_x(ckids_emp_EG,ckids_emp_EG)
decom_ckids_emp_EG_x <- mg_findmed_x(find_ckids_emp_EG_x)
decom_ckids_emp_EG_x$RRtab
find_ckids_fin_jA_x <- mg_arrange_x(ckids_fin_jA,ckids_fin_jA)
decom_ckids_fin_jA_x <- mg_findmed_x(find_ckids_fin_jA_x)
decom_ckids_fin_jA_x$RRtab
find_ckids_fin_EG_x <- mg_arrange_x(ckids_fin_EG,ckids_fin_EG)
decom_ckids_fin_EG_x <- mg_findmed_x(find_ckids_fin_EG_x)
decom_ckids_fin_EG_x$RRtab
find_ckids_chc_jA_x <- mg_arrange_x(ckids_chc_jA,ckids_chc_jA)
decom_ckids_chc_jA_x <- mg_findmed_x(find_ckids_chc_jA_x)
decom_ckids_chc_jA_x$RRtab
find_ckids_chc_EG_x <- mg_arrange_x(ckids_chc_EG,ckids_chc_EG)
decom_ckids_chc_EG_x <- mg_findmed_x(find_ckids_chc_EG_x)
decom_ckids_chc_EG_x$RRtab
find_ckids_hhc_jA_x <- mg_arrange_x(ckids_hhc_jA,ckids_hhc_jA)
decom_ckids_hhc_jA_x <- mg_findmed_x(find_ckids_hhc_jA_x)
decom_ckids_hhc_jA_x$RRtab
find_ckids_hhc_EG_x <- mg_arrange_x(ckids_hhc_EG,ckids_hhc_EG)
decom_ckids_hhc_EG_x <- mg_findmed_x(find_ckids_hhc_EG_x)
decom_ckids_hhc_EG_x$RRtab
find_ckids_lon_jA_x <- mg_arrange_x(ckids_lon_jA,ckids_lon_jA)
decom_ckids_lon_jA_x <- mg_findmed_x(find_ckids_lon_jA_x)
decom_ckids_lon_jA_x$RRtab
find_ckids_lon_EG_x <- mg_arrange_x(ckids_lon_EG,ckids_lon_EG)
decom_ckids_lon_EG_x <- mg_findmed_x(find_ckids_lon_EG_x)
decom_ckids_lon_EG_x$RRtab

mg_decom_x <- function(chc,hhc,emp,fin,lon){
  g3dat <- slice(emp$RRtab,c(1,5,8))
  g3dat[1:3,"legend"] <- 2
  g3dat <- bind_rows(g3dat,slice(fin$RRtab,c(1,5)))
  g3dat[4:5,"legend"] <- 3
  g3dat <- bind_rows(g3dat,slice(chc$RRtab,c(1,5)))
  g3dat[6:7,"legend"] <- 4
  g3dat <- bind_rows(g3dat,slice(hhc$RRtab,c(1,5)))
  g3dat[8:9,"legend"] <- 5
  g3dat <- bind_rows(g3dat,slice(lon$RRtab,c(1,5)))
  g3dat[10:11,"legend"] <- 6
  g3dat$X <- 0
  g3dat$X <- if_else(g3dat$est=="RR_Y1_Y0",1,g3dat$X)
  g3dat[,"legend"] <- if_else(g3dat$est=="RR_Y1_Y0",1,g3dat[,"legend"])
  g3dat$X <- if_else(g3dat$est=="RRk_CDE",2,g3dat$X)
  g3dat$X <- if_else(g3dat$est=="RRk_PE",3,g3dat$X)
  g3dat$X <- factor(g3dat$X,
                    levels = c(1,2,3),
                    labels = c("Total Effect",
                               "Controlled Direct Effect (CDE)",
                               "Portion Eliminated (PE)"))
  g3dat$legend <- factor(g3dat$legend,
                   levels = c(1,6,5,4,3,2),
                   labels = c("Total Effect",
                              "Loneliness",
                              "Caring",
                              "Childcare/Home-schooling",
                              "Financial Strain",
                              "Active Employment"))
  g3datg <- ggplot(data=g3dat,aes(x=legend,y=simmean,
                              color=X,
                              size=X,
                              shape=X))+
    geom_pointrange(aes(ymin=min95,ymax=max95),position=position_dodge(width=-0.5))+
    xlab("Mechanism")+
    ylab("Relative Risk of Psychiatric Distress")+
    scale_color_manual(values=c("black","black","black"),name="Decomposition",
                       labels=c("Total Effect",
                                "Controlled Direct Effect (CDE)",
                                "Portion Eliminated (PE)"))+
    scale_size_manual(values=c(2,0.8,0.8),name="Decomposition",
                      labels=c("Total Effect",
                               "Controlled Direct Effect (CDE)",
                               "Portion Eliminated (PE)"))+
    scale_shape_manual(values=c(16,15,2),name="Decomposition",
                       labels=c("Total Effect",
                                "Controlled Direct Effect (CDE)",
                                "Portion Eliminated (PE)"))+
    coord_flip(ylim=c(0.25,1.75))+
    geom_hline(yintercept=1, color="black", linetype="solid",size=0.75)+
    theme(axis.title=element_text(size=28,face="bold"),
          axis.text.y=element_text(size=24,vjust=0.5),
          axis.text.x=element_text(size=24,hjust=0.5),
          legend.text=element_text(size=24),
          legend.title=element_text(size=28,face="bold"))
  gout <- list(rrg=g3datg,rrgdat=g3dat)
  return(gout)
}

#gather together
ckids_jA_x <- mg_decom_x(chc=decom_ckids_chc_jA_x,
                      hhc=decom_ckids_hhc_jA_x,
                      emp=decom_ckids_emp_jA_x,
                      fin=decom_ckids_fin_jA_x,
                      lon=decom_ckids_lon_jA_x)
ckids_jA_x$rrg
ggsave("ckids_jA_RRx_141022.jpg",width=20,height=8,dpi=300,device="jpeg")
write_csv(ckids_jA_x$rrgdat,"ckids_jA_x_rrgdat_141022.csv")
ckids_EG_x <- mg_decom_x(chc=decom_ckids_chc_EG_x,
                         hhc=decom_ckids_hhc_EG_x,
                         emp=decom_ckids_emp_EG_x,
                         fin=decom_ckids_fin_EG_x,
                         lon=decom_ckids_lon_EG_x)
ckids_EG_x$rrg
ggsave("ckids_EG_RRx_141022.jpg",width=20,height=8,dpi=300,device="jpeg")
write_csv(ckids_EG_x$rrgdat,"ckids_EG_x_rrgdat_141022.csv")

find_ckids_emp_jA_male_x <- mg_arrange_x(ckids_emp_jA_male,ckids_emp_jA_male)
decom_ckids_emp_jA_male_x <- mg_findmed_x(find_ckids_emp_jA_male_x)
decom_ckids_emp_jA_male_x$RRtab
find_ckids_fin_jA_male_x <- mg_arrange_x(ckids_fin_jA_male,ckids_fin_jA_male)
decom_ckids_fin_jA_male_x <- mg_findmed_x(find_ckids_fin_jA_male_x)
decom_ckids_fin_jA_male_x$RRtab
find_ckids_chc_jA_male_x <- mg_arrange_x(ckids_chc_jA_male,ckids_chc_jA_male)
decom_ckids_chc_jA_male_x <- mg_findmed_x(find_ckids_chc_jA_male_x)
decom_ckids_chc_jA_male_x$RRtab
find_ckids_hhc_jA_male_x <- mg_arrange_x(ckids_hhc_jA_male,ckids_hhc_jA_male)
decom_ckids_hhc_jA_male_x <- mg_findmed_x(find_ckids_hhc_jA_male_x)
decom_ckids_hhc_jA_male_x$RRtab
find_ckids_lon_jA_male_x <- mg_arrange_x(ckids_lon_jA_male,ckids_lon_jA_male)
decom_ckids_lon_jA_male_x <- mg_findmed_x(find_ckids_lon_jA_male_x)
decom_ckids_lon_jA_male_x$RRtab
find_ckids_emp_EG_male_x <- mg_arrange_x(ckids_emp_EG_male,ckids_emp_EG_male)
decom_ckids_emp_EG_male_x <- mg_findmed_x(find_ckids_emp_EG_male_x)
decom_ckids_emp_EG_male_x$RRtab
find_ckids_fin_EG_male_x <- mg_arrange_x(ckids_fin_EG_male,ckids_fin_EG_male)
decom_ckids_fin_EG_male_x <- mg_findmed_x(find_ckids_fin_EG_male_x)
decom_ckids_fin_EG_male_x$RRtab
find_ckids_chc_EG_male_x <- mg_arrange_x(ckids_chc_EG_male,ckids_chc_EG_male)
decom_ckids_chc_EG_male_x <- mg_findmed_x(find_ckids_chc_EG_male_x)
decom_ckids_chc_EG_male_x$RRtab
find_ckids_hhc_EG_male_x <- mg_arrange_x(ckids_hhc_EG_male,ckids_hhc_EG_male)
decom_ckids_hhc_EG_male_x <- mg_findmed_x(find_ckids_hhc_EG_male_x)
decom_ckids_hhc_EG_male_x$RRtab
find_ckids_lon_EG_male_x <- mg_arrange_x(ckids_lon_EG_male,ckids_lon_EG_male)
decom_ckids_lon_EG_male_x <- mg_findmed_x(find_ckids_lon_EG_male_x)
decom_ckids_lon_EG_male_x$RRtab
#
find_ckids_emp_jA_female_x <- mg_arrange_x(ckids_emp_jA_female,ckids_emp_jA_female)
decom_ckids_emp_jA_female_x <- mg_findmed_x(find_ckids_emp_jA_female_x)
decom_ckids_emp_jA_female_x$RRtab
find_ckids_fin_jA_female_x <- mg_arrange_x(ckids_fin_jA_female,ckids_fin_jA_female)
decom_ckids_fin_jA_female_x <- mg_findmed_x(find_ckids_fin_jA_female_x)
decom_ckids_fin_jA_female_x$RRtab
find_ckids_chc_jA_female_x <- mg_arrange_x(ckids_chc_jA_female,ckids_chc_jA_female)
decom_ckids_chc_jA_female_x <- mg_findmed_x(find_ckids_chc_jA_female_x)
decom_ckids_chc_jA_female_x$RRtab
find_ckids_hhc_jA_female_x <- mg_arrange_x(ckids_hhc_jA_female,ckids_hhc_jA_female)
decom_ckids_hhc_jA_female_x <- mg_findmed_x(find_ckids_hhc_jA_female_x)
decom_ckids_hhc_jA_female_x$RRtab
find_ckids_lon_jA_female_x <- mg_arrange_x(ckids_lon_jA_female,ckids_lon_jA_female)
decom_ckids_lon_jA_female_x <- mg_findmed_x(find_ckids_lon_jA_female_x)
decom_ckids_lon_jA_female_x$RRtab
find_ckids_emp_EG_female_x <- mg_arrange_x(ckids_emp_EG_female,ckids_emp_EG_female)
decom_ckids_emp_EG_female_x <- mg_findmed_x(find_ckids_emp_EG_female_x)
decom_ckids_emp_EG_female_x$RRtab
find_ckids_fin_EG_female_x <- mg_arrange_x(ckids_fin_EG_female,ckids_fin_EG_female)
decom_ckids_fin_EG_female_x <- mg_findmed_x(find_ckids_fin_EG_female_x)
decom_ckids_fin_EG_female_x$RRtab
find_ckids_chc_EG_female_x <- mg_arrange_x(ckids_chc_EG_female,ckids_chc_EG_female)
decom_ckids_chc_EG_female_x <- mg_findmed_x(find_ckids_chc_EG_female_x)
decom_ckids_chc_EG_female_x$RRtab
find_ckids_hhc_EG_female_x <- mg_arrange_x(ckids_hhc_EG_female,ckids_hhc_EG_female)
decom_ckids_hhc_EG_female_x <- mg_findmed_x(find_ckids_hhc_EG_female_x)
decom_ckids_hhc_EG_female_x$RRtab
find_ckids_lon_EG_female_x <- mg_arrange_x(ckids_lon_EG_female,ckids_lon_EG_female)
decom_ckids_lon_EG_female_x <- mg_findmed_x(find_ckids_lon_EG_female_x)
decom_ckids_lon_EG_female_x$RRtab
#
find_ckids_emp_jAc_x <- mg_arrange_x(ckids_emp_jAc,ckids_emp_jAc)
decom_ckids_emp_jAc_x <- mg_findmed_x(find_ckids_emp_jAc_x)
decom_ckids_emp_jAc_x$RRtab
find_ckids_fin_jAc_x <- mg_arrange_x(ckids_fin_jAc,ckids_fin_jAc)
decom_ckids_fin_jAc_x <- mg_findmed_x(find_ckids_fin_jAc_x)
decom_ckids_fin_jAc_x$RRtab
find_ckids_chc_jAc_x <- mg_arrange_x(ckids_chc_jAc,ckids_chc_jAc)
decom_ckids_chc_jAc_x <- mg_findmed_x(find_ckids_chc_jAc_x)
decom_ckids_chc_jAc_x$RRtab
find_ckids_hhc_jAc_x <- mg_arrange_x(ckids_hhc_jAc,ckids_hhc_jAc)
decom_ckids_hhc_jAc_x <- mg_findmed_x(find_ckids_hhc_jAc_x)
decom_ckids_hhc_jAc_x$RRtab
find_ckids_lon_jAc_x <- mg_arrange_x(ckids_lon_jAc,ckids_lon_jAc)
decom_ckids_lon_jAc_x <- mg_findmed_x(find_ckids_lon_jAc_x)
decom_ckids_lon_jAc_x$RRtab
find_ckids_emp_EGc_x <- mg_arrange_x(ckids_emp_EGc,ckids_emp_EGc)
decom_ckids_emp_EGc_x <- mg_findmed_x(find_ckids_emp_EGc_x)
decom_ckids_emp_EGc_x$RRtab
find_ckids_fin_EGc_x <- mg_arrange_x(ckids_fin_EGc,ckids_fin_EGc)
decom_ckids_fin_EGc_x <- mg_findmed_x(find_ckids_fin_EGc_x)
decom_ckids_fin_EGc_x$RRtab
find_ckids_chc_EGc_x <- mg_arrange_x(ckids_chc_EGc,ckids_chc_EGc)
decom_ckids_chc_EGc_x <- mg_findmed_x(find_ckids_chc_EGc_x)
decom_ckids_chc_EGc_x$RRtab
find_ckids_hhc_EGc_x <- mg_arrange_x(ckids_hhc_EGc,ckids_hhc_EGc)
decom_ckids_hhc_EGc_x <- mg_findmed_x(find_ckids_hhc_EGc_x)
decom_ckids_hhc_EGc_x$RRtab
find_ckids_lon_EGc_x <- mg_arrange_x(ckids_lon_EGc,ckids_lon_EGc)
decom_ckids_lon_EGc_x <- mg_findmed_x(find_ckids_lon_EGc_x)
decom_ckids_lon_EGc_x$RRtab

#
find_nksng_emp_jA_x <- mg_arrange_x(nksng_emp_jA,nksng_emp_jA)
decom_nksng_emp_jA_x <- mg_findmed_x(find_nksng_emp_jA_x)
decom_nksng_emp_jA_x$RRtab
find_nksng_fin_jA_x <- mg_arrange_x(nksng_fin_jA,nksng_fin_jA)
decom_nksng_fin_jA_x <- mg_findmed_x(find_nksng_fin_jA_x)
decom_nksng_fin_jA_x$RRtab
find_nksng_chc_jA_x <- mg_arrange_x(nksng_chc_jA,nksng_chc_jA)
decom_nksng_chc_jA_x <- mg_findmed_x(find_nksng_chc_jA_x)
decom_nksng_chc_jA_x$RRtab
find_nksng_hhc_jA_x <- mg_arrange_x(nksng_hhc_jA,nksng_hhc_jA)
decom_nksng_hhc_jA_x <- mg_findmed_x(find_nksng_hhc_jA_x)
decom_nksng_hhc_jA_x$RRtab
find_nksng_lon_jA_x <- mg_arrange_x(nksng_lon_jA,nksng_lon_jA)
decom_nksng_lon_jA_x <- mg_findmed_x(find_nksng_lon_jA_x)
decom_nksng_lon_jA_x$RRtab
find_nksng_emp_EG_x <- mg_arrange_x(nksng_emp_EG,nksng_emp_EG)
decom_nksng_emp_EG_x <- mg_findmed_x(find_nksng_emp_EG_x)
decom_nksng_emp_EG_x$RRtab
find_nksng_fin_EG_x <- mg_arrange_x(nksng_fin_EG,nksng_fin_EG)
decom_nksng_fin_EG_x <- mg_findmed_x(find_nksng_fin_EG_x)
decom_nksng_fin_EG_x$RRtab
find_nksng_chc_EG_x <- mg_arrange_x(nksng_chc_EG,nksng_chc_EG)
decom_nksng_chc_EG_x <- mg_findmed_x(find_nksng_chc_EG_x)
decom_nksng_chc_EG_x$RRtab
find_nksng_hhc_EG_x <- mg_arrange_x(nksng_hhc_EG,nksng_hhc_EG)
decom_nksng_hhc_EG_x <- mg_findmed_x(find_nksng_hhc_EG_x)
decom_nksng_hhc_EG_x$RRtab
find_nksng_lon_EG_x <- mg_arrange_x(nksng_lon_EG,nksng_lon_EG)
decom_nksng_lon_EG_x <- mg_findmed_x(find_nksng_lon_EG_x)
decom_nksng_lon_EG_x$RRtab
#gather together
nksng_jA_x <- mg_decom_x(chc=decom_nksng_chc_jA_x,
                         hhc=decom_nksng_hhc_jA_x,
                         emp=decom_nksng_emp_jA_x,
                         fin=decom_nksng_fin_jA_x,
                         lon=decom_nksng_lon_jA_x)
nksng_jA_x$rrg
ggsave("nksng_jA_RRx_141022.jpg",width=20,height=8,dpi=300,device="jpeg")
write_csv(nksng_jA_x$rrgdat,"nksng_jA_x_rrgdat_141022.csv")
nksng_EG_x <- mg_decom_x(chc=decom_nksng_chc_EG_x,
                         hhc=decom_nksng_hhc_EG_x,
                         emp=decom_nksng_emp_EG_x,
                         fin=decom_nksng_fin_EG_x,
                         lon=decom_nksng_lon_EG_x)
nksng_EG_x$rrg
ggsave("nksng_EG_RRx_141022.jpg",width=20,height=8,dpi=300,device="jpeg")
write_csv(nksng_EG_x$rrgdat,"nksng_EG_x_rrgdat_141022.csv")
#
find_nksng_emp_jA_male_x <- mg_arrange_x(nksng_emp_jA_male,nksng_emp_jA_male)
decom_nksng_emp_jA_male_x <- mg_findmed_x(find_nksng_emp_jA_male_x)
decom_nksng_emp_jA_male_x$RRtab
find_nksng_fin_jA_male_x <- mg_arrange_x(nksng_fin_jA_male,nksng_fin_jA_male)
decom_nksng_fin_jA_male_x <- mg_findmed_x(find_nksng_fin_jA_male_x)
decom_nksng_fin_jA_male_x$RRtab
find_nksng_chc_jA_male_x <- mg_arrange_x(nksng_chc_jA_male,nksng_chc_jA_male)
decom_nksng_chc_jA_male_x <- mg_findmed_x(find_nksng_chc_jA_male_x)
decom_nksng_chc_jA_male_x$RRtab
find_nksng_hhc_jA_male_x <- mg_arrange_x(nksng_hhc_jA_male,nksng_hhc_jA_male)
decom_nksng_hhc_jA_male_x <- mg_findmed_x(find_nksng_hhc_jA_male_x)
decom_nksng_hhc_jA_male_x$RRtab
find_nksng_lon_jA_male_x <- mg_arrange_x(nksng_lon_jA_male,nksng_lon_jA_male)
decom_nksng_lon_jA_male_x <- mg_findmed_x(find_nksng_lon_jA_male_x)
decom_nksng_lon_jA_male_x$RRtab
find_nksng_emp_EG_male_x <- mg_arrange_x(nksng_emp_EG_male,nksng_emp_EG_male)
decom_nksng_emp_EG_male_x <- mg_findmed_x(find_nksng_emp_EG_male_x)
decom_nksng_emp_EG_male_x$RRtab
find_nksng_fin_EG_male_x <- mg_arrange_x(nksng_fin_EG_male,nksng_fin_EG_male)
decom_nksng_fin_EG_male_x <- mg_findmed_x(find_nksng_fin_EG_male_x)
decom_nksng_fin_EG_male_x$RRtab
find_nksng_chc_EG_male_x <- mg_arrange_x(nksng_chc_EG_male,nksng_chc_EG_male)
decom_nksng_chc_EG_male_x <- mg_findmed_x(find_nksng_chc_EG_male_x)
decom_nksng_chc_EG_male_x$RRtab
find_nksng_hhc_EG_male_x <- mg_arrange_x(nksng_hhc_EG_male,nksng_hhc_EG_male)
decom_nksng_hhc_EG_male_x <- mg_findmed_x(find_nksng_hhc_EG_male_x)
decom_nksng_hhc_EG_male_x$RRtab
find_nksng_lon_EG_male_x <- mg_arrange_x(nksng_lon_EG_male,nksng_lon_EG_male)
decom_nksng_lon_EG_male_x <- mg_findmed_x(find_nksng_lon_EG_male_x)
decom_nksng_lon_EG_male_x$RRtab
#
find_nksng_emp_jA_female_x <- mg_arrange_x(nksng_emp_jA_female,nksng_emp_jA_female)
decom_nksng_emp_jA_female_x <- mg_findmed_x(find_nksng_emp_jA_female_x)
decom_nksng_emp_jA_female_x$RRtab
find_nksng_fin_jA_female_x <- mg_arrange_x(nksng_fin_jA_female,nksng_fin_jA_female)
decom_nksng_fin_jA_female_x <- mg_findmed_x(find_nksng_fin_jA_female_x)
decom_nksng_fin_jA_female_x$RRtab
find_nksng_chc_jA_female_x <- mg_arrange_x(nksng_chc_jA_female,nksng_chc_jA_female)
decom_nksng_chc_jA_female_x <- mg_findmed_x(find_nksng_chc_jA_female_x)
decom_nksng_chc_jA_female_x$RRtab
find_nksng_hhc_jA_female_x <- mg_arrange_x(nksng_hhc_jA_female,nksng_hhc_jA_female)
decom_nksng_hhc_jA_female_x <- mg_findmed_x(find_nksng_hhc_jA_female_x)
decom_nksng_hhc_jA_female_x$RRtab
find_nksng_lon_jA_female_x <- mg_arrange_x(nksng_lon_jA_female,nksng_lon_jA_female)
decom_nksng_lon_jA_female_x <- mg_findmed_x(find_nksng_lon_jA_female_x)
decom_nksng_lon_jA_female_x$RRtab
find_nksng_emp_EG_female_x <- mg_arrange_x(nksng_emp_EG_female,nksng_emp_EG_female)
decom_nksng_emp_EG_female_x <- mg_findmed_x(find_nksng_emp_EG_female_x)
decom_nksng_emp_EG_female_x$RRtab
find_nksng_fin_EG_female_x <- mg_arrange_x(nksng_fin_EG_female,nksng_fin_EG_female)
decom_nksng_fin_EG_female_x <- mg_findmed_x(find_nksng_fin_EG_female_x)
decom_nksng_fin_EG_female_x$RRtab
find_nksng_chc_EG_female_x <- mg_arrange_x(nksng_chc_EG_female,nksng_chc_EG_female)
decom_nksng_chc_EG_female_x <- mg_findmed_x(find_nksng_chc_EG_female_x)
decom_nksng_chc_EG_female_x$RRtab
find_nksng_hhc_EG_female_x <- mg_arrange_x(nksng_hhc_EG_female,nksng_hhc_EG_female)
decom_nksng_hhc_EG_female_x <- mg_findmed_x(find_nksng_hhc_EG_female_x)
decom_nksng_hhc_EG_female_x$RRtab
find_nksng_lon_EG_female_x <- mg_arrange_x(nksng_lon_EG_female,nksng_lon_EG_female)
decom_nksng_lon_EG_female_x <- mg_findmed_x(find_nksng_lon_EG_female_x)
decom_nksng_lon_EG_female_x$RRtab
#
find_nksng_emp_jAc_x <- mg_arrange_x(nksng_emp_jAc,nksng_emp_jAc)
decom_nksng_emp_jAc_x <- mg_findmed_x(find_nksng_emp_jAc_x)
decom_nksng_emp_jAc_x$RRtab
find_nksng_fin_jAc_x <- mg_arrange_x(nksng_fin_jAc,nksng_fin_jAc)
decom_nksng_fin_jAc_x <- mg_findmed_x(find_nksng_fin_jAc_x)
decom_nksng_fin_jAc_x$RRtab
find_nksng_chc_jAc_x <- mg_arrange_x(nksng_chc_jAc,nksng_chc_jAc)
decom_nksng_chc_jAc_x <- mg_findmed_x(find_nksng_chc_jAc_x)
decom_nksng_chc_jAc_x$RRtab
find_nksng_hhc_jAc_x <- mg_arrange_x(nksng_hhc_jAc,nksng_hhc_jAc)
decom_nksng_hhc_jAc_x <- mg_findmed_x(find_nksng_hhc_jAc_x)
decom_nksng_hhc_jAc_x$RRtab
find_nksng_lon_jAc_x <- mg_arrange_x(nksng_lon_jAc,nksng_lon_jAc)
decom_nksng_lon_jAc_x <- mg_findmed_x(find_nksng_lon_jAc_x)
decom_nksng_lon_jAc_x$RRtab
find_nksng_emp_EGc_x <- mg_arrange_x(nksng_emp_EGc,nksng_emp_EGc)
decom_nksng_emp_EGc_x <- mg_findmed_x(find_nksng_emp_EGc_x)
decom_nksng_emp_EGc_x$RRtab
find_nksng_fin_EGc_x <- mg_arrange_x(nksng_fin_EGc,nksng_fin_EGc)
decom_nksng_fin_EGc_x <- mg_findmed_x(find_nksng_fin_EGc_x)
decom_nksng_fin_EGc_x$RRtab
find_nksng_chc_EGc_x <- mg_arrange_x(nksng_chc_EGc,nksng_chc_EGc)
decom_nksng_chc_EGc_x <- mg_findmed_x(find_nksng_chc_EGc_x)
decom_nksng_chc_EGc_x$RRtab
find_nksng_hhc_EGc_x <- mg_arrange_x(nksng_hhc_EGc,nksng_hhc_EGc)
decom_nksng_hhc_EGc_x <- mg_findmed_x(find_nksng_hhc_EGc_x)
decom_nksng_hhc_EGc_x$RRtab
find_nksng_lon_EGc_x <- mg_arrange_x(nksng_lon_EGc,nksng_lon_EGc)
decom_nksng_lon_EGc_x <- mg_findmed_x(find_nksng_lon_EGc_x)
decom_nksng_lon_EGc_x$RRtab

#
find_wksng_emp_jA_x <- mg_arrange_x(wksng_emp_jA,wksng_emp_jA)
decom_wksng_emp_jA_x <- mg_findmed_x(find_wksng_emp_jA_x)
decom_wksng_emp_jA_x$RRtab
find_wksng_fin_jA_x <- mg_arrange_x(wksng_fin_jA,wksng_fin_jA)
decom_wksng_fin_jA_x <- mg_findmed_x(find_wksng_fin_jA_x)
decom_wksng_fin_jA_x$RRtab
find_wksng_chc_jA_x <- mg_arrange_x(wksng_chc_jA,wksng_chc_jA)
decom_wksng_chc_jA_x <- mg_findmed_x(find_wksng_chc_jA_x)
decom_wksng_chc_jA_x$RRtab
find_wksng_hhc_jA_x <- mg_arrange_x(wksng_hhc_jA,wksng_hhc_jA)
decom_wksng_hhc_jA_x <- mg_findmed_x(find_wksng_hhc_jA_x)
decom_wksng_hhc_jA_x$RRtab
find_wksng_lon_jA_x <- mg_arrange_x(wksng_lon_jA,wksng_lon_jA)
decom_wksng_lon_jA_x <- mg_findmed_x(find_wksng_lon_jA_x)
decom_wksng_lon_jA_x$RRtab
find_wksng_emp_EG_x <- mg_arrange_x(wksng_emp_EG,wksng_emp_EG)
decom_wksng_emp_EG_x <- mg_findmed_x(find_wksng_emp_EG_x)
decom_wksng_emp_EG_x$RRtab
find_wksng_fin_EG_x <- mg_arrange_x(wksng_fin_EG,wksng_fin_EG)
decom_wksng_fin_EG_x <- mg_findmed_x(find_wksng_fin_EG_x)
decom_wksng_fin_EG_x$RRtab
find_wksng_chc_EG_x <- mg_arrange_x(wksng_chc_EG,wksng_chc_EG)
decom_wksng_chc_EG_x <- mg_findmed_x(find_wksng_chc_EG_x)
decom_wksng_chc_EG_x$RRtab
find_wksng_hhc_EG_x <- mg_arrange_x(wksng_hhc_EG,wksng_hhc_EG)
decom_wksng_hhc_EG_x <- mg_findmed_x(find_wksng_hhc_EG_x)
decom_wksng_hhc_EG_x$RRtab
find_wksng_lon_EG_x <- mg_arrange_x(wksng_lon_EG,wksng_lon_EG)
decom_wksng_lon_EG_x <- mg_findmed_x(find_wksng_lon_EG_x)
decom_wksng_lon_EG_x$RRtab
#
#gather together
wksng_jA_x <- mg_decom_x(chc=decom_wksng_chc_jA_x,
                         hhc=decom_wksng_hhc_jA_x,
                         emp=decom_wksng_emp_jA_x,
                         fin=decom_wksng_fin_jA_x,
                         lon=decom_wksng_lon_jA_x)
wksng_jA_x$rrg
ggsave("wksng_jA_RRx_141022.jpg",width=20,height=8,dpi=300,device="jpeg")
write_csv(wksng_jA_x$rrgdat,"wksng_jA_x_rrgdat_141022.csv")
wksng_EG_x <- mg_decom_x(chc=decom_wksng_chc_EG_x,
                         hhc=decom_wksng_hhc_EG_x,
                         emp=decom_wksng_emp_EG_x,
                         fin=decom_wksng_fin_EG_x,
                         lon=decom_wksng_lon_EG_x)
wksng_EG_x$rrg
ggsave("wksng_EG_RRx_141022.jpg",width=20,height=8,dpi=300,device="jpeg")
write_csv(wksng_EG_x$rrgdat,"wksng_EG_x_rrgdat_141022.csv")
#
find_wksng_emp_jAc_x <- mg_arrange_x(wksng_emp_jAc,wksng_emp_jAc)
decom_wksng_emp_jAc_x <- mg_findmed_x(find_wksng_emp_jAc_x)
decom_wksng_emp_jAc_x$RRtab
find_wksng_fin_jAc_x <- mg_arrange_x(wksng_fin_jAc,wksng_fin_jAc)
decom_wksng_fin_jAc_x <- mg_findmed_x(find_wksng_fin_jAc_x)
decom_wksng_fin_jAc_x$RRtab
find_wksng_chc_jAc_x <- mg_arrange_x(wksng_chc_jAc,wksng_chc_jAc)
decom_wksng_chc_jAc_x <- mg_findmed_x(find_wksng_chc_jAc_x)
decom_wksng_chc_jAc_x$RRtab
find_wksng_hhc_jAc_x <- mg_arrange_x(wksng_hhc_jAc,wksng_hhc_jAc)
decom_wksng_hhc_jAc_x <- mg_findmed_x(find_wksng_hhc_jAc_x)
decom_wksng_hhc_jAc_x$RRtab
find_wksng_lon_jAc_x <- mg_arrange_x(wksng_lon_jAc,wksng_lon_jAc)
decom_wksng_lon_jAc_x <- mg_findmed_x(find_wksng_lon_jAc_x)
decom_wksng_lon_jAc_x$RRtab
find_wksng_emp_EGc_x <- mg_arrange_x(wksng_emp_EGc,wksng_emp_EGc)
decom_wksng_emp_EGc_x <- mg_findmed_x(find_wksng_emp_EGc_x)
decom_wksng_emp_EGc_x$RRtab
find_wksng_fin_EGc_x <- mg_arrange_x(wksng_fin_EGc,wksng_fin_EGc)
decom_wksng_fin_EGc_x <- mg_findmed_x(find_wksng_fin_EGc_x)
decom_wksng_fin_EGc_x$RRtab
find_wksng_chc_EGc_x <- mg_arrange_x(wksng_chc_EGc,wksng_chc_EGc)
decom_wksng_chc_EGc_x <- mg_findmed_x(find_wksng_chc_EGc_x)
decom_wksng_chc_EGc_x$RRtab
find_wksng_hhc_EGc_x <- mg_arrange_x(wksng_hhc_EGc,wksng_hhc_EGc)
decom_wksng_hhc_EGc_x <- mg_findmed_x(find_wksng_hhc_EGc_x)
decom_wksng_hhc_EGc_x$RRtab
find_wksng_lon_EGc_x <- mg_arrange_x(wksng_lon_EGc,wksng_lon_EGc)
decom_wksng_lon_EGc_x <- mg_findmed_x(find_wksng_lon_EGc_x)
decom_wksng_lon_EGc_x$RRtab


#
find_skids_emp_jA_x <- mg_arrange_x(skids_emp_jA,skids_emp_jA)
decom_skids_emp_jA_x <- mg_findmed_x(find_skids_emp_jA_x)
decom_skids_emp_jA_x$RRtab
find_skids_fin_jA_x <- mg_arrange_x(skids_fin_jA,skids_fin_jA)
decom_skids_fin_jA_x <- mg_findmed_x(find_skids_fin_jA_x)
decom_skids_fin_jA_x$RRtab
find_skids_chc_jA_x <- mg_arrange_x(skids_chc_jA,skids_chc_jA)
decom_skids_chc_jA_x <- mg_findmed_x(find_skids_chc_jA_x)
decom_skids_chc_jA_x$RRtab
find_skids_hhc_jA_x <- mg_arrange_x(skids_hhc_jA,skids_hhc_jA)
decom_skids_hhc_jA_x <- mg_findmed_x(find_skids_hhc_jA_x)
decom_skids_hhc_jA_x$RRtab
find_skids_lon_jA_x <- mg_arrange_x(skids_lon_jA,skids_lon_jA)
decom_skids_lon_jA_x <- mg_findmed_x(find_skids_lon_jA_x)
decom_skids_lon_jA_x$RRtab
find_skids_emp_EG_x <- mg_arrange_x(skids_emp_EG,skids_emp_EG)
decom_skids_emp_EG_x <- mg_findmed_x(find_skids_emp_EG_x)
decom_skids_emp_EG_x$RRtab
find_skids_fin_EG_x <- mg_arrange_x(skids_fin_EG,skids_fin_EG)
decom_skids_fin_EG_x <- mg_findmed_x(find_skids_fin_EG_x)
decom_skids_fin_EG_x$RRtab
find_skids_chc_EG_x <- mg_arrange_x(skids_chc_EG,skids_chc_EG)
decom_skids_chc_EG_x <- mg_findmed_x(find_skids_chc_EG_x)
decom_skids_chc_EG_x$RRtab
find_skids_hhc_EG_x <- mg_arrange_x(skids_hhc_EG,skids_hhc_EG)
decom_skids_hhc_EG_x <- mg_findmed_x(find_skids_hhc_EG_x)
decom_skids_hhc_EG_x$RRtab
find_skids_lon_EG_x <- mg_arrange_x(skids_lon_EG,skids_lon_EG)
decom_skids_lon_EG_x <- mg_findmed_x(find_skids_lon_EG_x)
decom_skids_lon_EG_x$RRtab
#
skids_jA_x <- mg_decom_x(chc=decom_skids_chc_jA_x,
                         hhc=decom_skids_hhc_jA_x,
                         emp=decom_skids_emp_jA_x,
                         fin=decom_skids_fin_jA_x,
                         lon=decom_skids_lon_jA_x)
skids_jA_x$rrg
ggsave("skids_jA_RRx_141022.jpg",width=20,height=8,dpi=300,device="jpeg")
write_csv(skids_jA_x$rrgdat,"skids_jA_x_rrgdat_141022.csv")
skids_EG_x <- mg_decom_x(chc=decom_skids_chc_EG_x,
                         hhc=decom_skids_hhc_EG_x,
                         emp=decom_skids_emp_EG_x,
                         fin=decom_skids_fin_EG_x,
                         lon=decom_skids_lon_EG_x)
skids_EG_x$rrg
ggsave("skids_EG_RRx_141022.jpg",width=20,height=8,dpi=300,device="jpeg")
write_csv(skids_EG_x$rrgdat,"skids_EG_x_rrgdat_141022.csv")
#
find_skids_emp_jAc_x <- mg_arrange_x(skids_emp_jAc,skids_emp_jAc)
decom_skids_emp_jAc_x <- mg_findmed_x(find_skids_emp_jAc_x)
decom_skids_emp_jAc_x$RRtab
find_skids_fin_jAc_x <- mg_arrange_x(skids_fin_jAc,skids_fin_jAc)
decom_skids_fin_jAc_x <- mg_findmed_x(find_skids_fin_jAc_x)
decom_skids_fin_jAc_x$RRtab
find_skids_chc_jAc_x <- mg_arrange_x(skids_chc_jAc,skids_chc_jAc)
decom_skids_chc_jAc_x <- mg_findmed_x(find_skids_chc_jAc_x)
decom_skids_chc_jAc_x$RRtab
find_skids_hhc_jAc_x <- mg_arrange_x(skids_hhc_jAc,skids_hhc_jAc)
decom_skids_hhc_jAc_x <- mg_findmed_x(find_skids_hhc_jAc_x)
decom_skids_hhc_jAc_x$RRtab
find_skids_lon_jAc_x <- mg_arrange_x(skids_lon_jAc,skids_lon_jAc)
decom_skids_lon_jAc_x <- mg_findmed_x(find_skids_lon_jAc_x)
decom_skids_lon_jAc_x$RRtab
find_skids_emp_EGc_x <- mg_arrange_x(skids_emp_EGc,skids_emp_EGc)
decom_skids_emp_EGc_x <- mg_findmed_x(find_skids_emp_EGc_x)
decom_skids_emp_EGc_x$RRtab
find_skids_fin_EGc_x <- mg_arrange_x(skids_fin_EGc,skids_fin_EGc)
decom_skids_fin_EGc_x <- mg_findmed_x(find_skids_fin_EGc_x)
decom_skids_fin_EGc_x$RRtab
find_skids_chc_EGc_x <- mg_arrange_x(skids_chc_EGc,skids_chc_EGc)
decom_skids_chc_EGc_x <- mg_findmed_x(find_skids_chc_EGc_x)
decom_skids_chc_EGc_x$RRtab
find_skids_hhc_EGc_x <- mg_arrange_x(skids_hhc_EGc,skids_hhc_EGc)
decom_skids_hhc_EGc_x <- mg_findmed_x(find_skids_hhc_EGc_x)
decom_skids_hhc_EGc_x$RRtab
find_skids_lon_EGc_x <- mg_arrange_x(skids_lon_EGc,skids_lon_EGc)
decom_skids_lon_EGc_x <- mg_findmed_x(find_skids_lon_EGc_x)
decom_skids_lon_EGc_x$RRtab

save.image(file="rebuild2alldone_141022.RData")
#
```
